# Comparative safety and sedation-related outcomes of fospropofol disodium versus propofol for adult sedation outside general anaesthesia induction or maintenance (including ICU and procedural sedation): a systematic review, meta-analysis and trial sequential analysis

**DOI:** 10.64898/2026.09.22.26363627

**Authors:** Guiping Xu, Yutong Shi, Yang Wang, Alimujiang Simayi, Li Qu

## Abstract

**Background:** Fospropofol disodium is a water-soluble prodrug of propofol that avoids a lipid emulsion carrier. It may therefore reduce injection pain, cardiorespiratory depression and lipid exposure. In May 2021 it was approved in China (H20210017) for induction of general anaesthesia in adults. Randomised trials have since tested it for sedation outside the operating room, but this setting has not been systematically reviewed.

## Supplementary material for "Comparative safety and sedation-related outcomes of fospropofol disodium versus propofol for adult sedation outside general anaesthesia induction or maintenance (including ICU and procedural sedation): a systematic review, meta-analysis and trial sequential analysis": Attachments to reproduce calculated data in this review: analysis_v2.json

```
{
  "primary": {
    "hypotension": {
      "k": 10,
      "est": 0.5071540806839735,
      "lo": 0.27774827886160214,
      "hi": 0.92603728314215,
      "I2": 50.95552417503219,
      "tau2": 0.43557043107251475,
      "Q": 18.350690569351002,
      "mu": -0.6789404148867293,
      "se": 0.307193689955496,
      "cn": "Hypotension",
      "method": "DL",
      "alt_est": 0.4642135079396724,
      "alt_lo": 0.3292854912857826,
      "alt_hi": 0.6544296261344588,
      "alt_I2": NaN,
      "rd": {
        "est": -0.07202417398309297,
        "lo": -0.12341226336717948,
        "hi": -0.020636084599006455,
        "se": 0.026218412951064547
      }
    },
    "injection_pain": {
      "k": 8,
      "est": 0.08541569053087641,
      "lo": 0.034143053453773026,
      "hi": 0.21368446728832957,
      "I2": 65.22899758079704,
      "tau2": 0.9861785172698135,
      "Q": 20.131717560532895,
      "mu": -2.460225465194131,
      "se": 0.46784217410012285,
      "cn": "Injection pain",
      "method": "DL",
      "alt_est": 0.12398002264986946,
      "alt_lo": 0.0887858919025491,
      "alt_hi": 0.17312487025678946,
      "alt_I2": NaN,
      "rd": {
        "est": -0.2687568261468095,
        "lo": -0.3701637898250444,
        "hi": -0.16734986246857464,
        "se": 0.05173824677460962
      }
    },
    "bradycardia": {
      "k": 9,
      "est": 0.4496510196326789,
      "lo": 0.17086122539345758,
      "hi": 1.1833348320610233,
      "I2": 44.15497715921617,
      "tau2": 0.8949217480665794,
      "Q": 14.325358990018302,
      "mu": -0.7992835090100863,
      "se": 0.49368371957088836,
      "cn": "Bradycardia",
      "method": "DL",
      "alt_est": 0.41449046257388866,
      "alt_lo": 0.2391101450438258,
      "alt_hi": 0.718507127889647,
      "alt_I2": NaN,
      "rd": {
        "est": -0.037739292100524624,
        "lo": -0.08342938038175499,
        "hi": 0.007950796180705731,
        "se": 0.023311269531239978
      }
    },
    "respiratory_depression": {
      "k": 5,
      "est": 0.1875350552158297,
      "lo": 0.10971891123015508,
      "hi": 0.3205408852538665,
      "I2": 0.0,
      "tau2": 0.0,
      "Q": 0.3737100074018654,
      "mu": -1.6737894898956378,
      "se": 0.27349186032295036,
      "cn": "Respiratory depression/hypoxaemia",
      "method": "DL",
      "alt_est": 0.2217440918527179,
      "alt_lo": 0.1419445448271039,
      "alt_hi": 0.34640600194589255,
      "alt_I2": NaN,
      "rd": {
        "est": -0.12351663072987408,
        "lo": -0.18308966266716004,
        "hi": -0.06394359879258814,
        "se": 0.030394404049635684
      }
    },
    "hypertriglyceridemia": {
      "k": 4,
      "est": 0.29195254711982693,
      "lo": 0.1305950404017498,
      "hi": 0.6526763153297567,
      "I2": 0.0,
      "tau2": 0.0,
      "Q": 0.15156863279598207,
      "mu": -1.2311639997836203,
      "se": 0.41045410130692744,
      "cn": "Hypertriglyceridaemia",
      "method": "DL",
      "alt_est": 0.3076991520831613,
      "alt_lo": 0.14830467127791658,
      "alt_hi": 0.6384071882353083,
      "alt_I2": NaN,
      "rd": {
        "est": -0.08290464747699182,
        "lo": -0.16371644702528332,
        "hi": -0.0020928479287003338,
        "se": 0.04123050997361811
      }
    },
    "paresthesia": {
      "k": 4,
      "est": 32.55907436978965,
      "lo": 12.887388691286287,
      "hi": 82.25819436440744,
      "I2": 0.0,
      "tau2": 0.0,
      "Q": 0.6315995142045776,
      "mu": 3.48305611228398,
      "se": 0.4728606632294887,
      "cn": "Pruritus/paraesthesia",
      "method": "DL",
      "alt_est": 8.705887602949995,
      "alt_lo": 5.77331863638063,
      "alt_hi": 13.128060952255652,
      "alt_I2": NaN,
      "rd": {
        "est": 0.28488249326259263,
        "lo": 0.11227748698055257,
        "hi": 0.4574874995446327,
        "se": 0.08806377871532657
      }
    },
    "extubation": {
      "k": 2,
      "est": 1.0759625705032982,
      "lo": 0.5065321922829661,
      "hi": 2.285531839361035,
      "I2": 0.0,
      "tau2": 0.0,
      "Q": 0.3314311279221672,
      "mu": 0.07321567535694963,
      "se": 0.38437911957253224,
      "cn": "Successful extubation",
      "method": "DL",
      "alt_est": 1.075007778304414,
      "alt_lo": 0.5101086732554179,
      "alt_hi": 2.265481423869748,
      "alt_I2": NaN,
      "rd": {
        "est": 0.017464377332260986,
        "lo": -0.14981581519517295,
        "hi": 0.1847445698596949,
        "se": 0.08534703700379281
      }
    }
  },
  "blinding": {
    "hypotension": {
      "subgroups": [
        {
          "group": "Blinding",
          "k": 1,
          "est": 0.24954044117647056,
          "lo": 0.11598887566502379,
          "hi": 0.536865552196443,
          "mu": -1.3881342880418979,
          "se": 0.39088097136324995,
          "studies": [
            "Liu 2026"
          ]
        },
        {
          "group": "Open label",
          "k": 9,
          "est": 0.5818846443271334,
          "lo": 0.30510321301315274,
          "hi": 1.109754748105908,
          "mu": -0.5414830565195119,
          "se": 0.32939903049943414,
          "studies": [
            "Feng 2026",
            "Gao 2025",
            "Gao 2024",
            "Candiotti 2011",
            "Xiong 2026",
            "Bai 2025",
            "Zhang 2025",
            "Tang 2026",
            "Xu 2025"
          ]
        }
      ],
      "Qb": NaN,
      "df": 0,
      "p": NaN,
      "valid": false
    },
    "injection_pain": {
      "subgroups": [
        {
          "group": "Blinding",
          "k": 2,
          "est": 0.04166259203310723,
          "lo": 0.017646802360284503,
          "hi": 0.09836181872947239,
          "mu": -3.178151626335244,
          "se": 0.43829033421924674,
          "studies": [
            "Liu 2026",
            "Fan 2024"
          ]
        },
        {
          "group": "Open label",
          "k": 6,
          "est": 0.13340836385073135,
          "lo": 0.049807933195476335,
          "hi": 0.357328449576092,
          "mu": -2.0143404499343025,
          "se": 0.502673753362408,
          "studies": [
            "Bai 2025",
            "Zhang 2025",
            "Tang 2026",
            "Zhan 2025",
            "Xu 2025",
            "Candiotti 2011"
          ]
        }
      ],
      "Qb": 3.0452325350354608,
      "df": 1,
      "p": 0.08097451855840232,
      "valid": true
    },
    "bradycardia": {
      "subgroups": [
        {
          "group": "Blinding",
          "k": 1,
          "est": 1.6234146341463414,
          "lo": 0.5223757804104919,
          "hi": 5.04517087735097,
          "mu": 0.48453172980864534,
          "se": 0.5785203030907213,
          "studies": [
            "Liu 2026"
          ]
        },
        {
          "group": "Open label",
          "k": 8,
          "est": 0.2861960820433603,
          "lo": 0.11786575599195376,
          "hi": 0.694927858287876,
          "mu": -1.2510781015294494,
          "se": 0.45261778658151347,
          "studies": [
            "Feng 2026",
            "Gao 2025",
            "Gao 2024",
            "Candiotti 2011",
            "Bai 2025",
            "Zhang 2025",
            "Xiong 2026",
            "Xu 2025"
          ]
        }
      ],
      "Qb": NaN,
      "df": 0,
      "p": NaN,
      "valid": false
    },
    "respiratory_depression": {
      "subgroups": [
        {
          "group": "Blinding",
          "k": 2,
          "est": 0.19234222190393724,
          "lo": 0.09613673543024247,
          "hi": 0.3848219950612704,
          "mu": -1.6484790878047804,
          "se": 0.35382892127718174,
          "studies": [
            "Liu 2026",
            "Fan 2024"
          ]
        },
        {
          "group": "Open label",
          "k": 3,
          "est": 0.1806209955670539,
          "lo": 0.07759699730903681,
          "hi": 0.4204279182312429,
          "mu": -1.7113543902321775,
          "se": 0.43105722284725095,
          "studies": [
            "Xu 2025",
            "Bai 2025",
            "Zhang 2025"
          ]
        }
      ],
      "Qb": 0.012711373352270433,
      "df": 1,
      "p": 0.9102329406753461,
      "valid": true
    },
    "paresthesia": {
      "subgroups": [
        {
          "group": "Blinding",
          "k": 2,
          "est": 23.728164543373534,
          "lo": 4.621917559492802,
          "hi": 121.81649398765867,
          "mu": 3.1666627199371735,
          "se": 0.8346189004021618,
          "studies": [
            "Liu 2026",
            "Fan 2024"
          ]
        },
        {
          "group": "Open label",
          "k": 2,
          "est": 37.81193208861775,
          "lo": 12.27897163729415,
          "hi": 116.43826946645716,
          "mu": 3.6326247165342784,
          "se": 0.5738451735781988,
          "studies": [
            "Tang 2026",
            "Zhan 2025"
          ]
        }
      ],
      "Qb": 0.21164181233866527,
      "df": 1,
      "p": 0.6454836006217477,
      "valid": true
    }
  },
  "setting": {
    "hypotension": {
      "subgroups": [
        {
          "group": "ICU",
          "k": 5,
          "est": 0.9044664217703551,
          "lo": 0.528392589461564,
          "hi": 1.548203976410189,
          "mu": -0.10041009836230025,
          "se": 0.27423756763065016,
          "studies": [
            "Feng 2026",
            "Gao 2025",
            "Gao 2024",
            "Candiotti 2011",
            "Xiong 2026"
          ]
        },
        {
          "group": "Procedural sedation",
          "k": 5,
          "est": 0.2350676473098171,
          "lo": 0.13224530381009195,
          "hi": 0.41783562228510523,
          "mu": -1.4478819453691367,
          "se": 0.29347692522840735,
          "studies": [
            "Bai 2025",
            "Zhang 2025",
            "Tang 2026",
            "Xu 2025",
            "Liu 2026"
          ]
        }
      ],
      "Qb": 11.254104508277429,
      "df": 1,
      "p": 0.0007944714107877004,
      "valid": true
    },
    "injection_pain": {
      "subgroups": [
        {
          "group": "Procedural sedation",
          "k": 7,
          "est": 0.07038544069463913,
          "lo": 0.02601670523727659,
          "hi": 0.19042035555987086,
          "mu": -2.653768845520714,
          "se": 0.5077793839972126,
          "studies": [
            "Bai 2025",
            "Zhang 2025",
            "Tang 2026",
            "Zhan 2025",
            "Xu 2025",
            "Liu 2026",
            "Fan 2024"
          ]
        },
        {
          "group": "ICU",
          "k": 1,
          "est": 0.3518518518518519,
          "lo": 0.05403588619313221,
          "hi": 2.2910649639222918,
          "mu": -1.0445450673978338,
          "se": 0.9558988911273407,
          "studies": [
            "Candiotti 2011"
          ]
        }
      ],
      "Qb": NaN,
      "df": 0,
      "p": NaN,
      "valid": false
    },
    "bradycardia": {
      "subgroups": [
        {
          "group": "ICU",
          "k": 5,
          "est": 0.6820949208298374,
          "lo": 0.21203652225521216,
          "hi": 2.194213883879269,
          "mu": -0.38258645072092606,
          "se": 0.5961277008357446,
          "studies": [
            "Feng 2026",
            "Gao 2025",
            "Gao 2024",
            "Candiotti 2011",
            "Xiong 2026"
          ]
        },
        {
          "group": "Procedural sedation",
          "k": 4,
          "est": 0.28116147441690903,
          "lo": 0.04814018400089349,
          "hi": 1.642116172526947,
          "mu": -1.2688261326388546,
          "se": 0.9004142305060245,
          "studies": [
            "Bai 2025",
            "Zhang 2025",
            "Xu 2025",
            "Liu 2026"
          ]
        }
      ],
      "Qb": 0.6735368573334035,
      "df": 1,
      "p": 0.41182120864568483,
      "valid": true
    },
    "respiratory_depression": {
      "subgroups": [
        {
          "group": "Procedural sedation",
          "k": 5,
          "est": 0.1875350552158297,
          "lo": 0.10971891123015508,
          "hi": 0.3205408852538665,
          "mu": -1.6737894898956378,
          "se": 0.27349186032295036,
          "studies": [
            "Xu 2025",
            "Bai 2025",
            "Zhang 2025",
            "Liu 2026",
            "Fan 2024"
          ]
        }
      ],
      "Qb": NaN,
      "df": 0,
      "p": NaN,
      "valid": false
    },
    "hypertriglyceridemia": {
      "subgroups": [
        {
          "group": "ICU",
          "k": 4,
          "est": 0.29195254711982693,
          "lo": 0.1305950404017498,
          "hi": 0.6526763153297567,
          "mu": -1.2311639997836203,
          "se": 0.41045410130692744,
          "studies": [
            "Feng 2026",
            "Gao 2025",
            "Gao 2024",
            "Xiong 2026"
          ]
        }
      ],
      "Qb": NaN,
      "df": 0,
      "p": NaN,
      "valid": false
    },
    "paresthesia": {
      "subgroups": [
        {
          "group": "Procedural sedation",
          "k": 4,
          "est": 32.55907436978965,
          "lo": 12.887388691286287,
          "hi": 82.25819436440744,
          "mu": 3.48305611228398,
          "se": 0.4728606632294887,
          "studies": [
            "Tang 2026",
            "Zhan 2025",
            "Liu 2026",
            "Fan 2024"
          ]
        }
      ],
      "Qb": NaN,
      "df": 0,
      "p": NaN,
      "valid": false
    },
    "extubation": {
      "subgroups": [
        {
          "group": "ICU",
          "k": 2,
          "est": 1.0759625705032982,
          "lo": 0.5065321922829661,
          "hi": 2.285531839361035,
          "mu": 0.07321567535694963,
          "se": 0.38437911957253224,
          "studies": [
            "Gao 2025",
            "Xiong 2026"
          ]
        }
      ],
      "Qb": NaN,
      "df": 0,
      "p": NaN,
      "valid": false
    }
  },
  "gao_overlap": {
    "TG_full": {
      "k": 4,
      "est": 0.29195254711982693,
      "lo": 0.1305950404017498,
      "hi": 0.6526763153297567,
      "I2": 0.0,
      "tau2": 0.0,
      "Q": 0.15156863279598207,
      "mu": -1.2311639997836203,
      "se": 0.41045410130692744,
      "cn": "Hypertriglyceridaemia",
      "method": "DL",
      "alt_est": 0.3076991520831613,
      "alt_lo": 0.14830467127791658,
      "alt_hi": 0.6384071882353083,
      "alt_I2": NaN,
      "rd": {
        "est": -0.08290464747699182,
        "lo": -0.16371644702528332,
        "hi": -0.0020928479287003338,
        "se": 0.04123050997361811
      }
    },
    "TG_drop_Gao2025": {
      "k": 3,
      "est": 0.26192394928874496,
      "lo": 0.08494032539813222,
      "hi": 0.8076747397593744,
      "I2": 0.0,
      "tau2": 0.0,
      "Q": 0.07868321155315888,
      "mu": -1.3397010872477855,
      "se": 0.5745434877240139
    },
    "TG_drop_Gao2024": {
      "k": 3,
      "est": 0.30860835112086943,
      "lo": 0.11646861684582241,
      "hi": 0.817723408766985,
      "I2": 0.0,
      "tau2": 0.0,
      "Q": 0.11245745851123043,
      "mu": -1.175682278107272,
      "se": 0.49716895278416806
    },
    "TG_drop_both": {
      "k": 2,
      "est": 0.2664046489376138,
      "lo": 0.04247056495563525,
      "hi": 1.6710735317439263,
      "I2": 0.0,
      "tau2": 0.0,
      "Q": 0.07815776763357815,
      "mu": -1.3227388895011507,
      "se": 0.9368393585614991
    },
    "HYPO_drop_Gao2025": {
      "k": 9,
      "est": 0.45771050479529557,
      "lo": 0.2377271424070185,
      "hi": 0.881257832314646,
      "I2": 50.544151748834786,
      "tau2": 0.45879804979737454,
      "Q": 16.17604445761683,
      "mu": -0.7815183803180656,
      "se": 0.334241501610124
    }
  },
  "liu_perturb": {
    "hypotension": {
      "base": {
        "k": 10,
        "est": 0.5071540806839735,
        "lo": 0.27774827886160214,
        "hi": 0.92603728314215,
        "I2": 50.95552417503219,
        "tau2": 0.43557043107251475,
        "Q": 18.350690569351002,
        "mu": -0.6789404148867293,
        "se": 0.307193689955496,
        "cn": "Hypotension",
        "method": "DL",
        "alt_est": 0.4642135079396724,
        "alt_lo": 0.3292854912857826,
        "alt_hi": 0.6544296261344588,
        "alt_I2": NaN,
        "rd": {
          "est": -0.07202417398309297,
          "lo": -0.12341226336717948,
          "hi": -0.020636084599006455,
          "se": 0.026218412951064547
        }
      },
      "minus10": {
        "k": 10,
        "est": 0.5081528497313657,
        "lo": 0.2781581039967588,
        "hi": 0.9283185173462241,
        "I2": 50.31315444655311,
        "tau2": 0.4331679194779129,
        "Q": 18.113446123922127,
        "mu": -0.6769729913625947,
        "se": 0.3074452123345406
      },
      "plus10": {
        "k": 10,
        "est": 0.5061491174338207,
        "lo": 0.2771958885834128,
        "hi": 0.9242089786694109,
        "I2": 51.59698367915443,
        "tau2": 0.4387331114621979,
        "Q": 18.5938825389359,
        "mu": -0.6809239546239291,
        "se": 0.30719739239929833
      }
    },
    "respiratory_depression": {
      "base": {
        "k": 5,
        "est": 0.1875350552158297,
        "lo": 0.10971891123015508,
        "hi": 0.3205408852538665,
        "I2": 0.0,
        "tau2": 0.0,
        "Q": 0.3737100074018654,
        "mu": -1.6737894898956378,
        "se": 0.27349186032295036,
        "cn": "Respiratory depression/hypoxaemia",
        "method": "DL",
        "alt_est": 0.2217440918527179,
        "alt_lo": 0.1419445448271039,
        "alt_hi": 0.34640600194589255,
        "alt_I2": NaN,
        "rd": {
          "est": -0.12351663072987408,
          "lo": -0.18308966266716004,
          "hi": -0.06394359879258814,
          "se": 0.030394404049635684
        }
      },
      "minus10": {
        "k": 5,
        "est": 0.1876550403071768,
        "lo": 0.10821962805215633,
        "hi": 0.32539766386663793,
        "I2": 0.0,
        "tau2": 0.0,
        "Q": 0.3854774753030298,
        "mu": -1.6731498936116784,
        "se": 0.28083807659289584
      },
      "plus10": {
        "k": 5,
        "est": 0.1870326573089338,
        "lo": 0.1108639507272147,
        "hi": 0.3155328190144854,
        "I2": 0.0,
        "tau2": 0.0,
        "Q": 0.3583289170128281,
        "mu": -1.6764720393593049,
        "se": 0.2668262546843958
      }
    }
  },
  "pain_sensitivity": {
    "main_8": {
      "k": 8,
      "est": 0.08541569053087641,
      "lo": 0.034143053453773026,
      "hi": 0.21368446728832957,
      "I2": 65.22899758079704,
      "tau2": 0.9861785172698135,
      "Q": 20.131717560532895,
      "mu": -2.460225465194131,
      "se": 0.46784217410012285,
      "cn": "Injection pain",
      "method": "DL",
      "alt_est": 0.12398002264986946,
      "alt_lo": 0.0887858919025491,
      "alt_hi": 0.17312487025678946,
      "alt_I2": NaN,
      "rd": {
        "est": -0.2687568261468095,
        "lo": -0.3701637898250444,
        "hi": -0.16734986246857464,
        "se": 0.05173824677460962
      }
    },
    "measured_only_k5": {
      "k": 5,
      "est": 0.1261168439872988,
      "lo": 0.045284904572300486,
      "hi": 0.35123091210057655,
      "I2": 73.680246625811,
      "tau2": 0.9654043043050123,
      "Q": 15.19771079588717,
      "mu": -2.0705464685059565,
      "se": 0.5225689111841804
    },
    "excl_preprint_k7": {
      "k": 7,
      "est": 0.0861912024983548,
      "lo": 0.029003798787748423,
      "hi": 0.2561362200337176,
      "I2": 68.91150597027728,
      "tau2": 1.2797886043316429,
      "Q": 19.299744768156316,
      "mu": -2.4511871657047015,
      "se": 0.5556843363208028
    }
  },
  "sparse_excl_preprint": {
    "injection_pain": {
      "k": 7,
      "est": 0.11476171735444643,
      "lo": 0.07777151881770071,
      "hi": 0.16934543609741512,
      "I2": NaN,
      "tau2": 0.0,
      "Q": NaN,
      "mu": -2.1648973232332405,
      "se": 0.19851156817532262
    },
    "respiratory_depression": {
      "k": 4,
      "est": 0.18803940321938742,
      "lo": 0.09791915194310001,
      "hi": 0.3611021588876717,
      "I2": NaN,
      "tau2": 0.0,
      "Q": NaN,
      "mu": -1.6711037465209508,
      "se": 0.33291294614616324
    },
    "paresthesia": {
      "k": 3,
      "est": 9.335641328140548,
      "lo": 5.680634952223519,
      "hi": 15.342334042002093,
      "I2": NaN,
      "tau2": 0.0,
      "Q": NaN,
      "mu": 2.233839476095075,
      "se": 0.25345737869717405
    }
  },
  "tg_setting_check": {
    "n_studies": 4,
    "settings": [
      "ICU"
    ],
    "all_icu": true
  }
}
```
