## Supplementary material for "Comparative safety and sedation-related outcomes of fospropofol disodium versus propofol for adult sedation outside general anaesthesia induction or maintenance (including ICU and procedural sedation): a systematic review, meta-analysis and trial sequential analysis": Attachments to reproduce calculated data in this review: analyze_en.py

```
#!/usr/bin/env python3
# -*- coding: utf-8 -*-
"""Fospropofol disodium versus propofol for adult sedation outside the operating
room (non-anaesthesia induction/maintenance): systematic review, meta-analysis,
trial sequential analysis and figures.

English twin of scripts/analyze.py. Labels are translated; the statistical code
and the embedded event counts are identical.
"""
import json, math, os, textwrap
import numpy as np
import matplotlib
matplotlib.use("Agg")
import matplotlib.ticker as mticker
import matplotlib.pyplot as plt
import matplotlib.font_manager as fm
from matplotlib.patches import FancyBboxPatch, FancyArrowPatch
from scipy.stats import norm

for _f in ["/usr/share/fonts/opentype/noto/NotoSansCJK-Regular.ttc",
           "/usr/share/fonts/opentype/noto/NotoSansCJK-Bold.ttc"]:
    try: fm.fontManager.addfont(_f)
    except Exception: pass
plt.rcParams["font.sans-serif"] = ["Noto Sans CJK SC", "DejaVu Sans"]
plt.rcParams["font.family"] = "sans-serif"
plt.rcParams["axes.unicode_minus"] = False

FIG = os.path.join(os.path.dirname(__file__), "..", "figures_en")
DATA = os.path.join(os.path.dirname(__file__), "..", "data")
os.makedirs(FIG, exist_ok=True)
os.makedirs(DATA, exist_ok=True)


def save_vector(fname):
    """Save data-generated figures as editable PDF and SVG vectors."""
    base = os.path.splitext(fname)[0]
    plt.savefig(os.path.join(FIG, base + ".pdf"), bbox_inches="tight", pad_inches=0.12)
    plt.savefig(os.path.join(FIG, base + ".svg"), bbox_inches="tight", pad_inches=0.12)


def wrap_text(text, width):
    """Wrap CJK/long labels at a fixed display width."""
    parts = []
    for part in str(text).split("\n"):
        parts.append(textwrap.fill(part, width=width, break_long_words=True,
                                   break_on_hyphens=False))
    return "\n".join(parts)


# =====================================================================
# Statistical utilities
# =====================================================================
def or_iv(a, n1, c, n2):
    """Inverse-variance log OR; 0.5 correction only when a cell is zero."""
    a, n1, c, n2 = map(float, (a, n1, c, n2))
    b, d = n1 - a, n2 - c
    if a == 0 or c == 0 or b == 0 or d == 0:
        a, c = a + 0.5, c + 0.5
        b, d = b + 0.5, d + 0.5
    est = math.log((a * d) / (b * c))
    var = 1 / a + 1 / b + 1 / c + 1 / d
    return est, var


def peto_or(a, n1, c, n2):
    """Peto OR for sparse events / zero cells (no continuity correction)."""
    a, n1, c, n2 = map(float, (a, n1, c, n2))
    b, d = n1 - a, n2 - c
    N = n1 + n2
    if N <= 1:
        return None
    E = n1 * (a + c) / N
    V = n1 * n2 * (a + c) * (b + d) / (N * N * (N - 1))
    return (a - E), V


def pool_log(rows, label="OR"):
    """Rows = [(logest, var)]. DerSimonian-Laird random effects."""
    est = np.array([r[0] for r in rows]); var = np.array([r[1] for r in rows])
    w = 1 / var
    fe = (w * est).sum() / w.sum()
    Q = float((w * (est - fe) ** 2).sum())
    k = len(rows)
    C = w.sum() - (w ** 2).sum() / w.sum()
    tau2 = max(0.0, (Q - (k - 1)) / C) if C > 0 else 0.0
    wr = 1 / (var + tau2)
    mu = float((wr * est).sum() / wr.sum())
    se = math.sqrt(1 / wr.sum())
    I2 = max(0.0, (Q - (k - 1)) / Q * 100) if Q > 0 else 0.0
    return dict(effect=label, k=k, est=math.exp(mu), lo=math.exp(mu - 1.96 * se),
                hi=math.exp(mu + 1.96 * se), I2=I2, tau2=tau2, Q=Q, mu=mu, se=se,
                weights=list(wr / wr.sum() * 100))


def pool_or(data):
    return pool_log([or_iv(*r[2:6]) for r in data])


def pool_peto(data):
    s, sv = 0.0, 0.0
    for r in data:
        pe = peto_or(*r[2:6])
        if pe is None:
            continue
        s += pe[0]; sv += pe[1]
    mu = s / sv; se = math.sqrt(1 / sv)
    return dict(est=math.exp(mu), lo=math.exp(mu - 1.96 * se), hi=math.exp(mu + 1.96 * se),
                mu=mu, se=se)


def rd_pool(data):
    """Random-effects risk difference (0.5 correction for zero cells)."""
    ests, vars_ = [], []
    for r in data:
        a, n1, c, n2 = map(float, r[2:6])
        if a == 0 or c == 0 or a == n1 or c == n2:
            a, c = a + 0.5, c + 0.5
            n1, n2 = n1 + 0.5, n2 + 0.5
        rd = a / n1 - c / n2
        var = a * (n1 - a) / n1 ** 3 + c * (n2 - c) / n2 ** 3
        ests.append(rd); vars_.append(var)
    est = np.array(ests); var = np.array(vars_)
    w = 1 / var
    fe = (w * est).sum() / w.sum()
    Q = float((w * (est - fe) ** 2).sum()); k = len(ests)
    C = w.sum() - (w ** 2).sum() / w.sum()
    tau2 = max(0.0, (Q - (k - 1)) / C) if C > 0 else 0.0
    wr = 1 / (var + tau2)
    mu = float((wr * est).sum() / wr.sum()); se = math.sqrt(1 / wr.sum())
    return dict(effect="RD", k=k, est=mu, lo=mu - 1.96 * se, hi=mu + 1.96 * se, se=se)


# =====================================================================
# Data (fospropofol vs propofol): (label, setting, a, n1, c, n2, verification status)
# All 12 included studies contributed at least one poolable outcome; event counts were verified against the original publications (English full text or abstract; full-text PDFs for the Chinese studies).
# Corrections from the first draft: injection pain in Zhan 2025 and Xu 2025 was changed from an estimate to an observed count; the control arm of Tang 2026 for hypotension
# changed from 4 to 2 and pruritus/paraesthesia from 12 to 20; hypotension in Xu 2025 and
# injection pain/abnormal sensation in Zhan 2025 were added.
# =====================================================================
HYPO = [
    ("Feng 2026",     "ICU",      8, 70, 16, 70, "V"),
    ("Gao 2025",      "ICU",     18, 30, 18, 30, "V"),
    ("Gao 2024",      "ICU",     14, 30, 12, 30, "V"),
    ("Candiotti 2011","ICU",      6, 38,  2, 22, "V"),
    ("Xiong 2026",   "ICU",      2, 31,  1, 31, "V"),
    ("Bai 2025",   "GI endoscopy",  2, 70, 13, 66, "V"),
    ("Zhang 2025",   "Hysteroscopy",    1, 46,  7, 46, "V"),
    ("Tang 2026",   "Hysteroscopy",    3, 52,  2, 29, "V"),
    ("Xu 2025",   "Gastroscopy",    2, 40,  8, 40, "V"),
    ("Liu 2026",      "GI endoscopy",  9, 213, 32, 213, "V"),
]
PAIN = [
    ("Bai 2025", "GI endoscopy",  0, 70, 25, 66, "V"),
    ("Zhang 2025", "Hysteroscopy",    0, 46, 11, 46, "V"),
    ("Tang 2026", "Hysteroscopy",    0, 52,  9, 29, "V"),
    ("Zhan 2025", "Gastroscopy",   11, 90, 29, 90, "V"),
    ("Xu 2025", "Gastroscopy",    3, 40, 11, 40, "V"),
    ("Liu 2026",    "GI endoscopy",  3, 213, 37, 213, "V"),
    ("Fan 2024", "Gastroscopy",    7, 126, 23, 34, "V"),
    ("Candiotti 2011","ICU",     2, 38,  3, 22, "V"),
]
BRADY = [
    ("Feng 2026",     "ICU",      1, 70,  2, 70, "V"),
    ("Gao 2025",      "ICU",      2, 30,  0, 30, "V"),
    ("Gao 2024",      "ICU",      1, 30,  2, 30, "V"),
    ("Candiotti 2011","ICU",      1, 38,  2, 22, "V"),
    ("Bai 2025",   "GI endoscopy",  2, 70, 17, 66, "V"),
    ("Zhang 2025",   "Hysteroscopy",    1, 46,  8, 46, "V"),
    ("Xiong 2026",   "ICU",      1, 31,  1, 31, "V"),
    ("Xu 2025",   "Gastroscopy",    0, 40,  1, 40, "V"),
    ("Liu 2026",      "GI endoscopy",  8, 213,  5, 213, "V"),
]
RESP = [
    ("Xu 2025", "Gastroscopy", 2, 40, 10, 40, "V"),
    ("Bai 2025", "GI endoscopy", 5, 70, 19, 66, "V"),
    ("Zhang 2025", "Hysteroscopy", 0, 46,  2, 46, "V"),
    ("Liu 2026",    "GI endoscopy", 9, 213, 37, 213, "V"),
    ("Fan 2024", "Gastroscopy",   2, 126,  4, 34, "V"),
]
TG = [
    ("Feng 2026",     "ICU",     1, 70,  3, 70, "V"),
    ("Gao 2025",      "ICU",     6, 30, 13, 30, "V"),
    ("Gao 2024",      "ICU",     3, 30,  9, 30, "V"),
    ("Xiong 2026",   "ICU",     0, 31,  2, 31, "V"),
]
PARE = [
    ("Tang 2026", "Hysteroscopy",   20, 52, 0, 29, "V"),
    ("Zhan 2025", "Gastroscopy",   51, 90, 3, 90, "V"),
    ("Liu 2026",    "GI endoscopy", 30, 213, 1, 213, "V"),
    ("Fan 2024", "Gastroscopy",   17, 126, 0, 34, "V"),
]
EXTUB = [
    ("Gao 2025",    "ICU", 10, 30, 11, 30, "V"),
    ("Xiong 2026", "ICU", 22, 31, 20, 31, "V"),
]

OUTCOMES = {
    "hypotension":            ("Hypotension", HYPO),
    "injection_pain":         ("Injection pain", PAIN),
    "bradycardia":            ("Bradycardia", BRADY),
    "respiratory_depression": ("Respiratory depression/hypoxaemia", RESP),
    "hypertriglyceridemia":   ("Hypertriglyceridaemia", TG),
    "paresthesia":            ("Pruritus/paraesthesia", PARE),
    "extubation":             ("Successful extubation", EXTUB),
}

R = {}
for key, (cn, data) in OUTCOMES.items():
    p = pool_or(data)
    pe = pool_peto(data)
    rd = rd_pool(data)
    p.update(peto_est=pe["est"], peto_lo=pe["lo"], peto_hi=pe["hi"],
             rd=rd["est"], rd_lo=rd["lo"], rd_hi=rd["hi"], cn=cn)
    R[key] = p
json.dump(R, open(os.path.join(DATA, "results.json"), "w"), ensure_ascii=False, indent=2)

print("=" * 78)
for key, p in R.items():
    print(f"{key:22s} {p['cn']:<10s} k={p['k']}  OR={p['est']:.3f} "
          f"({p['lo']:.3f}-{p['hi']:.3f})  I2={p['I2']:.0f}%  tau2={p['tau2']:.2f}  "
          f"PetoOR={p['peto_est']:.3f} ({p['peto_lo']:.3f}-{p['peto_hi']:.3f})  "
          f"RD={p['rd']*100:+.1f}% ({p['rd_lo']*100:+.1f},{p['rd_hi']*100:+.1f})")
print("=" * 78)
ocov = ["Hypotension", "Injection pain", "Bradycardia", "Respiratory adverse events", "Hypertriglyceridaemia", "Pruritus/paraesthesia", "Sedation efficacy"]
cov_studies = [r[0] for r in HYPO] + ["Gao 2024", "Zhan 2025", "Xu 2025", "Tang 2026", "Fan 2024", "Liu 2026"]
mapd = {
    "Feng 2026":      [1, 0, 1, 0, 1, 0, 0],
    "Gao 2025":       [1, 0, 1, 0, 1, 0, 1],
    "Gao 2024":       [1, 0, 1, 0, 1, 1, 1],
    "Candiotti 2011": [1, 1, 1, 0, 0, 0, 0],
    "Xiong 2026":    [1, 0, 1, 0, 1, 0, 1],
    "Bai 2025":    [1, 1, 1, 1, 0, 0, 0],
    "Zhan 2025":    [0, 1, 0, 0, 0, 1, 0],
    "Xu 2025":    [1, 1, 1, 1, 0, 0, 0],
    "Tang 2026":    [1, 1, 0, 0, 0, 1, 0],
    "Zhang 2025":    [1, 1, 1, 1, 0, 0, 0],
    "Fan 2024":    [0, 1, 0, 1, 0, 1, 0],
    "Liu 2026":       [1, 1, 1, 1, 0, 1, 0],
}
def reml_hk(rs):
    """REML tau^2 (numerical maximisation) with truncated Hartung-Knapp CI."""
    from scipy.optimize import minimize_scalar
    from scipy.stats import t as _t
    y = np.array([r[0] for r in rs]); v = np.array([r[1] for r in rs]); k = len(y)
    def nll(t):
        w = 1.0 / (v + t); mu = float((w * y).sum() / w.sum())
        return 0.5 * (np.log(v + t).sum() + math.log(float(w.sum()))
                      + float((w * (y - mu) ** 2).sum()))
    tau2 = float(minimize_scalar(nll, bounds=(0.0, max(10.0, 10 * float(v.max()) * k)),
                                 method="bounded").x)
    w = 1.0 / (v + tau2); mu = float((w * y).sum() / w.sum())
    se_fe = math.sqrt(1.0 / float(w.sum())); se_hk = se_fe
    if k > 1:
        se_hk = max(math.sqrt(float((w * (y - mu) ** 2).sum()) / (float(w.sum()) * (k - 1))), se_fe)
    tc = float(_t.ppf(0.975, k - 1)) if k > 1 else 1.96
    return math.exp(mu), math.exp(mu - tc * se_hk), math.exp(mu + tc * se_hk)


_LBL_DL = "DL random effects: "
_LBL_HK = "REML + modified Hartung–Knapp: "


def forest_strat(data, pooled, title, fname, xlim, xlabel="OR (95% CI)"):
    """Setting-stratified forest plot: studies, stratum subtotals, overall row."""
    groups = [("Procedural sedation", [r for r in data if r[1] != "ICU"]),
              ("ICU", [r for r in data if r[1] == "ICU"])]
    rs = {id(r): or_iv(*r[2:6]) for r in data}
    wts = pooled.get("weights", [100.0 / len(data)] * len(data))
    wt_map = {id(r): w for r, w in zip(data, wts)}
    hk = reml_hk([rs[id(r)] for r in data])

    fig, ax = plt.subplots(figsize=(10.6, 0.50 * len(data) + 4.4))
    y = float(len(data) + 6); ticks = []
    CX = (1.03, 1.34, 1.65, 1.96)

    def txt(x, yy, s, **kw):
        kw.setdefault("family", "monospace")
        ax.text(x, yy, s, transform=ax.get_yaxis_transform(), ha="left", va="center",
                fontsize=7.8, **kw)

    for x, h in zip(CX, ["Fospropofol n/N", "Propofol n/N", "Weight %", "OR (95% CI)"]):
        txt(x, y + 0.5, h, weight="bold", family="sans-serif")
    ax.text(-0.02, y + 0.5, "Study", transform=ax.get_yaxis_transform(),
            ha="right", va="center", fontsize=8.6, weight="bold")

    sub_est = []
    for gname, rows in groups:
        sub = [rs[id(r)] for r in rows]; p = pool_log(sub); sub_est.append(p)
        ax.text(-0.02, y, f"{gname} ({len(rows)} studies)", transform=ax.get_yaxis_transform(),
                ha="right", va="center", fontsize=8.6, weight="bold")
        ticks.append(y); y -= 1
        for r in rows:
            est, var = rs[id(r)]
            or_ = math.exp(est); lo = math.exp(est - 1.96 * math.sqrt(var)); hi = math.exp(est + 1.96 * math.sqrt(var))
            ax.plot([lo, hi], [y, y], color="#333", lw=1.4)
            ax.plot([or_], [y], "s", color="#1f4e79", ms=5.5)
            txt(CX[0], y, f"{r[2]}/{r[3]}")
            txt(CX[1], y, f"{r[4]}/{r[5]}")
            txt(CX[2], y, f"{wt_map[id(r)]:.1f}")
            txt(CX[3], y, f"{or_:.2f} [{lo:.2f}, {hi:.2f}]")
            ax.text(-0.02, y, r[0], transform=ax.get_yaxis_transform(),
                    ha="right", va="center", fontsize=8.2)
            ticks.append(y); y -= 1
        ax.plot([p["lo"], p["hi"]], [y, y], color="#a11", lw=2.2)
        ax.plot([p["est"]], [y], "D", color="#a11", ms=7)
        txt(CX[2], y, f"I²={p['I2']:.0f}%")
        txt(CX[3], y, f"{p['est']:.2f} [{p['lo']:.2f}, {p['hi']:.2f}]", weight="bold")
        ax.text(-0.02, y, "Subtotal (random effects)", transform=ax.get_yaxis_transform(),
                ha="right", va="center", fontsize=8.4, style="italic")
        ticks.append(y); y -= 1.6
    ax.plot([pooled["lo"], pooled["hi"]], [y, y], color="#111", lw=2.4)
    ax.plot([pooled["est"]], [y], "D", color="#111", ms=7.5)
    txt(CX[3], y, f"{pooled['est']:.2f} [{pooled['lo']:.2f}, {pooled['hi']:.2f}]", weight="bold")
    ax.text(-0.02, y, "Overall (summary only)", transform=ax.get_yaxis_transform(),
            ha="right", va="center", fontsize=8.6, weight="bold")
    # Show the pooled estimate and its CI, and the REML+HK result, on separate lines to avoid misreading overlapping intervals
    ax.text(CX[0], y - 0.95,
            f"{_LBL_DL}OR {pooled['est']:.2f} (95% CI {pooled['lo']:.2f}–{pooled['hi']:.2f})",
            transform=ax.get_yaxis_transform(), ha="left", va="center", fontsize=7.8)
    ax.text(CX[0], y - 1.55, f"{_LBL_HK}OR {hk[0]:.2f} ({hk[1]:.2f}–{hk[2]:.2f})",
            transform=ax.get_yaxis_transform(), ha="left", va="center", fontsize=7.8)
    ticks.append(y)

    ax.axvline(1.0, color="grey", ls="--", lw=1)
    ax.set_yticks(ticks); ax.set_yticklabels([])
    ax.set_ylim(y - 2.5, float(len(data)) + 7.3)
    ax.set_xscale("log"); ax.set_xlim(xlim)
    ax.xaxis.set_minor_locator(mticker.NullLocator())
    ax.xaxis.set_major_formatter(mticker.FuncFormatter(lambda v, _: f"{v:g}"))
    ax.set_xlabel(xlabel); ax.set_title(title, fontsize=11.5, weight="bold")
    se = [p["se"] for p in sub_est]; mu = [p["mu"] for p in sub_est]
    Qb = (mu[0] - mu[1]) ** 2 / (se[0] ** 2 + se[1] ** 2)
    from scipy.stats import chi2 as _chi2
    pv = 1 - _chi2.cdf(Qb, 1)
    ptxt = "<0.001" if pv < 0.001 else f"={pv:.3f}"
    ax.annotate(f"Between-setting interaction $Q_{{bet}}$={Qb:.2f}, df=1, P{ptxt}; "
                f"Heterogeneity I²={pooled['I2']:.0f}%), tau²={pooled['tau2']:.2f} (random effects)",
                xy=(0.5, 0), xycoords="axes fraction", xytext=(0, -46),
                textcoords="offset points", ha="center", va="top", fontsize=8.2)
    plt.subplots_adjust(left=0.17, right=0.53)
    save_vector(fname); plt.close()
studies = ["Feng 2026", "Gao 2025", "Gao 2024", "Candiotti 2011", "Xiong 2026",
           "Bai 2025", "Zhan 2025", "Xu 2025", "Tang 2026", "Zhang 2025",
           "Fan 2024", "Liu 2026"]
verified = {"Feng 2026", "Gao 2025", "Gao 2024", "Candiotti 2011", "Xiong 2026",
            "Bai 2025", "Zhan 2025", "Xu 2025", "Tang 2026", "Zhang 2025",
            "Fan 2024"}
domains = ["Randomisation", "Deviations", "Missing data", "Measurement", "Reporting", "Overall"]
rob = {
    "Feng 2026":     [1, 2, 2, 2, 2, 2],
    "Gao 2025":      [2, 2, 2, 2, 2, 2],
    "Gao 2024":      [2, 2, 2, 2, 2, 2],
    "Candiotti 2011": [2, 2, 2, 2, 2, 2],
    "Xiong 2026":      [2, 2, 2, 2, 2, 2],
    "Bai 2025":      [2, 2, 1, 2, 2, 2],
    "Zhan 2025":      [1, 2, 1, 2, 2, 2],
    "Xu 2025":      [1, 2, 1, 2, 2, 2],
    "Tang 2026":      [1, 2, 2, 2, 2, 2],
    "Zhang 2025":      [2, 2, 1, 2, 2, 2],
    "Fan 2024":      [1, 1, 2, 2, 2, 2],
    "Liu 2026":      [1, 1, 1, 1, 2, 2]
}
def forest(data, pooled, title, fname, xlim, xlabel="OR (95% CI)"):
    rs = [or_iv(*r[2:6]) for r in data]; n = len(data)
    fig, ax = plt.subplots(figsize=(9.6, 0.66 * n + 2.8))
    ys = list(range(n, 0, -1)); labels = []
    for yi, (lab, st, *rest), (est, var) in zip(ys, data, rs):
        or_ = math.exp(est); lo = math.exp(est - 1.96 * math.sqrt(var)); hi = math.exp(est + 1.96 * math.sqrt(var))
        ax.plot([lo, hi], [yi, yi], color="#333", lw=1.5); ax.plot([or_], [yi], "s", color="#1f4e79", ms=6)
        ax.text(1.02, yi, f"{or_:.2f} [{lo:.2f}, {hi:.2f}]", ha="left", va="center",
                transform=ax.get_yaxis_transform(), fontsize=8.3, family="monospace")
        labels.append(f"{lab} ({st})")
    ax.axvline(1.0, color="grey", ls="--", lw=1)
    ax.plot([pooled["lo"], pooled["hi"]], [0, 0], color="#a11", lw=2.4); ax.plot([pooled["est"]], [0], "D", color="#a11", ms=7.5)
    ax.text(1.02, 0, f"{pooled['est']:.2f} [{pooled['lo']:.2f}, {pooled['hi']:.2f}]",
            ha="left", va="center", transform=ax.get_yaxis_transform(), fontsize=8.3, family="monospace", weight="bold")
    ax.set_yticks(ys + [0]); ax.set_yticklabels(labels + ["Pooled effect"], fontsize=8.5)
    ax.set_ylim(-0.8, n + 0.8); ax.set_xscale("log"); ax.set_xlim(xlim)
    ax.xaxis.set_minor_locator(mticker.NullLocator())
    ax.xaxis.set_major_formatter(mticker.FuncFormatter(lambda v,_: f"{v:g}"))
    ax.set_xlabel(xlabel); ax.set_title(title, fontsize=11.5, weight="bold")
    ax.text(0.0, n + 0.55, "Study (setting)", transform=ax.get_yaxis_transform(), fontsize=8.5, weight="bold")
    ax.text(1.02, n + 0.55, "Effect estimate (95% CI)", transform=ax.get_yaxis_transform(), fontsize=8.5, weight="bold")
    ax.annotate(f"Heterogeneity: I²={pooled['I2']:.0f}%, τ²={pooled['tau2']:.2f}, k={pooled['k']} (random effects)",
                xy=(0.5, 0), xycoords="axes fraction", xytext=(0, -48), textcoords="offset points",
                ha="center", va="top", fontsize=8.2)
    plt.subplots_adjust(left=0.30, right=0.72)
    save_vector(fname); plt.close()


forest_strat(HYPO, R["hypotension"], "Hypotension: fospropofol disodium vs propofol (by setting)", "fig2_forest_hypotension.png", (0.03, 20))
forest(PAIN, R["injection_pain"], "Injection pain: fospropofol versus propofol", "fig3_forest_pain.png", (0.002, 2))
forest(BRADY, R["bradycardia"], "Bradycardia: fospropofol versus propofol", "fig4_forest_brady.png", (0.05, 10))
forest(RESP, R["respiratory_depression"], "Respiratory depression/hypoxaemia: fospropofol versus propofol", "fig5_forest_resp.png", (0.002, 2))
forest(TG, R["hypertriglyceridemia"], "Hypertriglyceridaemia: fospropofol versus propofol", "fig6_forest_tg.png", (0.02, 6))
forest(PARE, R["paresthesia"], "Pruritus/paraesthesia: fospropofol versus propofol", "fig11_paresthesia.png", (0.5, 200))
forest(EXTUB, R["extubation"], "Successful extubation: fospropofol versus propofol", "fig14_extubation.png", (0.1, 5))


# =====================================================================
# PRISMA (English database counts reproduced; Chinese database counts run by the authors and marked for checking)
# =====================================================================
def box(ax, x, y, w, h, t, fc="#eef4fb", ec="#1f4e79", fs=8.4):
    ax.add_patch(FancyBboxPatch((x, y), w, h, boxstyle="round,pad=0.006,rounding_size=0.012",
                 linewidth=1.1, edgecolor=ec, facecolor=fc))
    ax.text(x + w / 2, y + h / 2, t, ha="center", va="center", fontsize=fs)
def ar(ax, x1, y1, x2, y2):
    ax.add_patch(FancyArrowPatch((x1, y1), (x2, y2), arrowstyle="-|>", mutation_scale=13, color="#1f4e79", lw=1.2))
fig, ax = plt.subplots(figsize=(10.2, 7.0)); ax.set_xlim(0, 1); ax.set_ylim(0, 1); ax.axis("off")
ax.text(0.5, 0.975, "PRISMA 2020 flow diagram", ha="center", fontsize=13, weight="bold")
box(ax, 0.015, 0.79, 0.60, 0.13,
    "Core database search (2026-09-21)\nEurope PMC 144; PubMed 55; CNKI 27; Wanfang 43; VIP 69\n"
    "338 records; 327 retrieved; n = 214 after deduplication")
box(ax, 0.015, 0.61, 0.60, 0.13,
    "Extended database search (2026-09-21)\nEurope PMC 144; PubMed 55; CNKI 69; Wanfang 44; VIP 69\n"
    "Embase 208; CENTRAL 146; Web of Science 135\n859 records; 531 after deduplication; 0 additional eligible published RCTs",
    fc="#fff7e6", ec="#b26a00", fs=7.9)
box(ax, 0.015, 0.45, 0.60, 0.09,
    "Title/abstract screening (two reviewers independently)\nCore databases 214 after deduplication; extended databases 531 after deduplication: 517 excluded at title/abstract, 14 registry/protocol records assessed")
box(ax, 0.015, 0.29, 0.60, 0.07, "Full-text assessment, core databases  n = 14")
box(ax, 0.015, 0.07, 0.60, 0.15,
    "Included n = 12 (1 preprint; event counts verified against source articles)\n"
    "0 additional studies included\n"
    "Studies per outcome: hypotension 10 / injection pain 8 / bradycardia 9 /\nrespiratory depression 5 / hypertriglyceridaemia 4 / pruritus-paraesthesia 4 (pooled)")
box(ax, 0.655, 0.46, 0.335, 0.11, "Core databases excluded n = 200\nnot an RCT / no propofol comparator /\nreview / general anaesthesia induction", fc="#fdecea", ec="#c62828", fs=8.0)
box(ax, 0.655, 0.08, 0.335, 0.11, "Excluded at full text n = 2\ngeneral anaesthesia induction (Hu 2026)\nno propofol comparator (Zhang Yi 2026)", fc="#fdecea", ec="#c62828", fs=8.0)
ar(ax, 0.315, 0.79, 0.315, 0.74); ar(ax, 0.315, 0.61, 0.315, 0.54)
ar(ax, 0.315, 0.45, 0.315, 0.36); ar(ax, 0.315, 0.29, 0.315, 0.22)
ar(ax, 0.615, 0.495, 0.655, 0.495); ar(ax, 0.615, 0.145, 0.655, 0.145)
ax.text(0.5, 0.015, "* All searches were run on 2026-09-21. The extended database search identified no additional eligible published RCTs, so the included study set was unchanged. Hu 2026 was excluded because it used general anaesthesia induction with laryngeal mask ventilation; Zhang Yi 2026 had no propofol comparator.",
        ha="center", fontsize=7.2, color="#555")
save_vector("legacy_fig1_prisma.png"); plt.close()


# =====================================================================
# Mechanism diagram
# =====================================================================
fig, ax = plt.subplots(figsize=(10.0, 2.8)); ax.set_xlim(0, 1); ax.set_ylim(0, 1); ax.axis("off")
def bx(x, y, w, h, t, fc, fs=9):
    ax.add_patch(FancyBboxPatch((x, y), w, h, boxstyle="round,pad=0.02,rounding_size=0.06",
                 linewidth=1.2, edgecolor="#1f4e79", facecolor=fc))
    ax.text(x + w / 2, y + h / 2, t, ha="center", va="center", fontsize=fs,
            linespacing=1.45)
def aa(x1, y1, x2, y2):
    ax.add_patch(FancyArrowPatch((x1, y1), (x2, y2), arrowstyle="-|>", mutation_scale=16, color="#1f4e79", lw=1.6))
# Linear pathway: prodrug -> hydrolysis -> active drug -> pharmacological effect
bx(0.025, 0.34, 0.215, 0.40, "Fospropofol disodium\n(water-soluble prodrug)", "#e3f2fd", fs=9.0)
bx(0.275, 0.34, 0.200, 0.40, "Alkaline phosphatase hydrolysis\n(endothelial cell surface)", "#fff8e1", fs=7.8)
bx(0.510, 0.34, 0.190, 0.40, "Propofol\n(active drug)", "#e8f5e9", fs=9.0)
bx(0.735, 0.34, 0.240, 0.40, "Sedative-hypnotic effect", "#e8f5e9", fs=9.0)
# Arrows
aa(0.240, 0.54, 0.275, 0.54)
aa(0.475, 0.54, 0.510, 0.54)
aa(0.700, 0.54, 0.735, 0.54)
ax.text(0.5, 0.91, "Metabolic pathway and pharmacological action of fospropofol disodium", ha="center", va="center",
        fontsize=11, weight="bold")
plt.subplots_adjust(left=0.015, right=0.985, top=0.88, bottom=0.08)
save_vector("legacy_fig8_mechanism.png"); plt.close()


# =====================================================================
# Sensitivity analysis (leave-one-out, hypotension)
# =====================================================================
HR = [or_iv(*r[2:6]) for r in HYPO]
full = R["hypotension"]
loo = []
for i in range(len(HR)):
    sub = [HR[j] for j in range(len(HR)) if j != i]
    loo.append((HYPO[i][0], pool_log(sub)))
json.dump([(n, p["est"], p["lo"], p["hi"]) for n, p in loo],
          open(os.path.join(DATA, "sensitivity_loo.json"), "w"), ensure_ascii=False, indent=2)
print("Hypotension leave-one-out OR:", [f"{n}:{p['est']:.2f}({p['lo']:.2f}-{p['hi']:.2f})" for n, p in loo])

fig, ax = plt.subplots(figsize=(8.8, 0.5 * (len(loo) + 2) + 1.6))
labels = [f"Excluding {n}" for n, _ in loo] + ["Pooled (random effects)"]
ests = [p["est"] for _, p in loo] + [full["est"]]
los = [p["lo"] for _, p in loo] + [full["lo"]]
his = [p["hi"] for _, p in loo] + [full["hi"]]
y = np.arange(len(labels))[::-1]
for yi, e, l, h in zip(y, ests, los, his):
    ax.plot([l, h], [yi, yi], color="#333", lw=1.5); ax.plot([e], [yi], "s", color="#1f4e79", ms=6)
    ax.text(1.02, yi, f"{e:.2f} [{l:.2f}, {h:.2f}]", transform=ax.get_yaxis_transform(),
            ha="left", va="center", fontsize=8.3, family="monospace")
ax.axvline(1.0, color="grey", ls="--", lw=1)
ax.set_yticks(y); ax.set_yticklabels(labels, fontsize=8.5); ax.set_xscale("log"); ax.set_xlim(0.05, 6)
ax.set_xlabel("OR (95% CI)"); ax.set_title("Sensitivity analysis: hypotension (leave-one-out)", fontsize=11, weight="bold")
plt.subplots_adjust(left=0.26, right=0.72); save_vector("fig9_sensitivity.png"); plt.close()


# =====================================================================
# Trial sequential analysis (hypotension)
# =====================================================================
p_ctl = sum(r[4] for r in HYPO) / sum(r[5] for r in HYPO)
def ris(p1, rrr=0.25, alpha=0.05, power=0.80):
    p2 = p1 * (1 - rrr); pbar = (p1 + p2) / 2
    za = norm.ppf(1 - alpha / 2); zb = norm.ppf(power)
    return ((za * math.sqrt(2 * pbar * (1 - pbar)) + zb * math.sqrt(p1 * (1 - p1) + p2 * (1 - p2))) ** 2) / ((p1 - p2) ** 2)
RIS = 2 * ris(p_ctl)
YEAR = {"Candiotti 2011": 2011, "Gao 2025": 2025, "Bai 2025": 2025, "Zhang 2025": 2025,
        "Xu 2025": 2025, "Feng 2026": 2026, "Xiong 2026": 2026,
        "Tang 2026": 2026}
order = sorted(range(len(HYPO)), key=lambda i: (YEAR.get(HYPO[i][0], 9999), HYPO[i][0]))
cum = []; N = 0
for idx in order:
    N += HYPO[idx][3] + HYPO[idx][5]
    sub = [HR[k] for k in order[:order.index(idx) + 1]]
    p = pool_log(sub); cum.append((N, p["mu"] / p["se"]))
info = [c[0] / RIS for c in cum]; Z = [c[1] for c in cum]
# Heterogeneity-adjusted required information size: D2 = 1 - V_FE/V_RE; RIS_adj = RIS/(1-D2)
_est = np.array([or_iv(*r[2:6])[0] for r in HYPO])
_var = np.array([or_iv(*r[2:6])[1] for r in HYPO])
_w = 1 / _var
_mu_fe = float((_w * _est).sum() / _w.sum())
_Q = float((_w * (_est - _mu_fe) ** 2).sum())
_C = float(_w.sum() - (_w ** 2).sum() / _w.sum())
TAU2 = max(0.0, (_Q - (len(_est) - 1)) / _C)
V_FE = 1.0 / _w.sum()
V_RE = 1.0 / float((1 / (_var + TAU2)).sum())
D2 = 1 - V_FE / V_RE
RIS_ADJ = RIS / (1 - D2)
info_adj = [c[0] / RIS_ADJ for c in cum]
BOUNDARY = norm.ppf(0.975) / math.sqrt(info_adj[-1])
json.dump(dict(control_risk=p_ctl, RIS=RIS, tau2=TAU2, D2=D2, RIS_adj=RIS_ADJ,
               cum_N=[c[0] for c in cum], info=info, info_adj=info_adj, Z=Z,
               final_info=info[-1], final_info_adj=info_adj[-1], final_Z=Z[-1],
               boundary=BOUNDARY),
          open(os.path.join(DATA, "tsa.json"), "w"), ensure_ascii=False, indent=2)
print(f"TSA: control hypotension risk={p_ctl:.1%}, RIS={RIS:.0f}, adjusted RIS={RIS_ADJ:.0f} (D2={D2:.2f}), "
      f"cumulative N={cum[-1][0]}, adjusted information={info_adj[-1]:.0%}, final Z={Z[-1]:.2f}, boundary={BOUNDARY:.2f}")

ts = np.linspace(0.02, 1.0, 60); obf = [norm.ppf(0.975) / math.sqrt(t) for t in ts]
fig, ax = plt.subplots(figsize=(7.6, 4.6))
ax.plot(np.array(ts) * RIS_ADJ, obf, color="#c62828", lw=1.6, label="O'Brien-Fleming boundary")
ax.plot(np.array(ts) * RIS_ADJ, -np.array(obf), color="#c62828", lw=1.6)
ax.plot(np.array(info_adj) * RIS_ADJ, Z, "o-", color="#1f4e79", lw=1.8, ms=6, label="Cumulative Z")
ax.axhline(1.96, color="grey", ls=":", lw=1); ax.axhline(-1.96, color="grey", ls=":", lw=1)
ax.axvline(RIS_ADJ, color="#2e7d32", ls="--", lw=1.4)
ax.text(RIS_ADJ, ax.get_ylim()[0], f"Adjusted RIS ~{RIS_ADJ:.0f} ", color="#2e7d32",
        fontsize=8.5, va="bottom", ha="right")
ax.set_xlabel("Cumulative sample size"); ax.set_ylabel("Cumulative Z"); ax.set_title("Trial sequential analysis (TSA) of hypotension", fontsize=11, weight="bold")
ax.legend(fontsize=8.5, loc="upper right")
plt.tight_layout(); save_vector("fig10_tsa.png"); plt.close()


# =====================================================================
# GRADE summary table and evidence/gap map
# =====================================================================
def _grow(key, certainty, reasons):
    p = R[key]
    est, lo, hi = p["est"], p["lo"], p["hi"]
    eff = f"OR {est:.2f} ({lo:.2f}–{hi:.2f})"
    rd = p["rd"] * 100
    if lo <= 1 <= hi:
        ab = f"Not significant (RD {rd:+.1f}%)"
    else:
        ab = f"RD {rd:+.1f}%; {'NNH' if rd > 0 else 'NNT'}≈{abs(1 / rd * 100):.0f}"
    return (p["cn"], str(p["k"]), eff, ab, certainty, reasons)


grade_rows = [
    ("Outcome", "Studies, n", "Effect estimate (95% CI)", "Absolute effect", "Certainty", "Reason for downgrading"),
    _grow("hypotension", "Low", "Inconsistency (setting interaction P<0.001); imprecision (REML+HK 0.25--1.03 crosses 1)"),
    _grow("injection_pain", "Low", "Risk of bias (subjective outcome, mostly open-label); inconsistency (I²=65%)"),
    _grow("bradycardia", "Moderate", "Imprecision (9 studies, 55 events, CI crossing the null)"),
    _grow("respiratory_depression", "Low", "Risk of bias; indirectness (procedural sedation only)"),
    _grow("hypertriglyceridemia", "Very low", "Inconsistency (definition/timing); imprecision (REML+HK crosses 1); indirectness (ICU only)"),
    _grow("paresthesia", "Low", "Risk of bias (subjective outcome, mostly open-label)"),
    _grow("extubation", "Low", "Imprecision downgraded 2 levels (only 2 studies, few events, CI crosses the null)"),
]
widths = [0.14, 0.07, 0.21, 0.18, 0.08, 0.32]
nrow = len(grade_rows)
fig, ax = plt.subplots(figsize=(10.2, 0.62 * nrow + 1.2)); ax.axis("off")
for i, r in enumerate(grade_rows):
    y = nrow - 1 - i
    x = 0.0
    for txt, w in zip(r, widths):
        fc = "#1f4e79" if i == 0 else ("#eef4fb" if i % 2 else "white")
        ax.add_patch(plt.Rectangle((x, y), w, 1.0, facecolor=fc, edgecolor="#bbbbbb"))
        char_width = max(5, int(w * 76))
        shown = wrap_text(txt, char_width)
        ax.text(x + w / 2, y + 0.5, shown, ha="center", va="center",
                fontsize=7.7 if i else 8.0, linespacing=1.15,
                color="white" if i == 0 else "black", weight="bold" if i == 0 else "normal")
        x += w
ax.set_xlim(0, 1.0); ax.set_ylim(0, nrow)
plt.subplots_adjust(left=0.01, right=0.99, top=0.99, bottom=0.03)
save_vector("legacy_fig12_grade.png"); plt.close()

fig, ax = plt.subplots(figsize=(9.4, 0.42 * len(mapd) + 1.6))
for i, (s, row) in enumerate(mapd.items()):
    for j, v in enumerate(row):
        ax.add_patch(plt.Rectangle((j, len(mapd) - 1 - i), 0.94, 0.9, color="#1f4e79" if v else "#f0f0f0"))
        if v: ax.text(j + 0.47, len(mapd) - 1 - i + 0.45, "●", ha="center", va="center", color="white", fontsize=9)
ax.set_xlim(0, len(ocov)); ax.set_ylim(0, len(mapd) + 0.2)
ax.set_xticks(np.arange(len(ocov)) + 0.47); ax.set_xticklabels(ocov, fontsize=8, rotation=45, ha="right", rotation_mode="anchor")
ax.set_yticks(np.arange(len(mapd)) + 0.45); ax.set_yticklabels(list(mapd)[::-1], fontsize=8)
ax.set_title("Evidence and gap map: data coverage across the 12 included studies (dot = the study reported data extractable for this review)", fontsize=10.5, weight="bold")
for s in ax.spines.values(): s.set_visible(False)
ax.tick_params(length=0)
plt.tight_layout(); save_vector("fig13_evidence_map.png"); plt.close()

print("figures:", sorted(os.listdir(FIG)))
# =====================================================================
# Additional analyses: funnel plot and Egger test, cumulative meta-analysis, subgroup analysis, three zero-event methods and benefit-harm plot
# =====================================================================
from scipy import stats


def harbord_test(data):
    """Harbord et al. (2006) small-study-effect test for binary outcomes.

    Regresses the standardised efficient score Z_i / sqrt(V_i) on sqrt(V_i) and
    tests the intercept, where
        Z_i = a_i - n1_i (a_i + c_i) / N_i
        V_i = n1_i n2_i (a_i + c_i) (b_i + d_i) / (N_i^2 (N_i - 1))
    This reproduces meta::metabias(method.bias = "Harbord") in R meta 8.5.
    """
    zs, vs = [], []
    for r in data:
        a, n1, c, n2 = map(float, r[2:6])
        b, d, N = n1 - a, n2 - c, n1 + n2
        zs.append(a - n1 * (a + c) / N)
        vs.append(n1 * n2 * (a + c) * (b + d) / (N * N * (N - 1)))
    z = np.array(zs); v = np.array(vs)
    y = z / np.sqrt(v); x = np.sqrt(v)
    X = np.vstack([np.ones_like(x), x]).T
    beta = np.linalg.solve(X.T @ X, X.T @ y)
    resid = y - X @ beta
    dof = len(x) - 2
    s2 = float((resid ** 2).sum() / dof)
    cov = s2 * np.linalg.inv(X.T @ X)
    t = beta[0] / math.sqrt(cov[0, 0])
    p = 2 * stats.t.sf(abs(t), dof)
    return dict(intercept=float(beta[0]), se=math.sqrt(cov[0, 0]), t=float(t),
                df=dof, p=float(p))

def funnel_egger(data, pooled, title, fname, xlabel="OR (log scale)"):
    rs=[or_iv(*r[2:6]) for r in data]
    lnor=np.array([x[0] for x in rs]); se=np.array([math.sqrt(x[1]) for x in rs])
    invse=1/se
    # Egger: regress z (=lnOR/se) on precision (=1/se), weighted by 1/se^2
    y=lnor/se; x=invse
    w=np.ones_like(se)   # Classic Egger: regression of the standardised effect on precision
    X=np.vstack([np.ones_like(x), x]).T; W=np.diag(w)
    beta=np.linalg.solve(X.T@W@X, X.T@W@y)
    resid=y-X@beta; s2=(w*resid**2).sum()/(len(x)-2)
    cov=s2*np.linalg.inv(X.T@W@X); t=beta[0]/math.sqrt(cov[0,0])   # test the intercept (Egger asymmetry), not the slope
    p=2*stats.t.sf(abs(t),df=len(x)-2); intercept=beta[0]
    fig,ax=plt.subplots(figsize=(6.6,5.2))
    ax.scatter(lnor, se, s=42, color="#1f4e79", zorder=3)
    for r,(lo,hi) in zip(data,[(math.exp(x[0]-1.96*math.sqrt(x[1])),math.exp(x[0]+1.96*math.sqrt(x[1]))) for x in rs]):
        pass
    # Pseudo 95% confidence contour
    mu=pooled["mu"]; ss=np.linspace(0.01,se.max()*1.05,50)
    ax.plot([mu]*len(ss), ss, color="#a11", lw=1.6, label="Pooled lnOR")
    ax.plot([mu-1.96*ss, mu+1.96*ss], [ss,ss], color="grey", ls="--", lw=1)
    ax.set_ylim(se.max()*1.08, 0); ax.set_xlabel("ln OR"); ax.set_ylabel("Standard error")
    hb = harbord_test(data)
    ax.set_title(f"{title}\nEgger's test: intercept={intercept:.2f}, P={p:.3f}"
                 f"; Harbord test: intercept ={hb['intercept']:.2f}, P={hb['p']:.3f}",
                 fontsize=9.6, weight="bold")
    ax.legend(fontsize=8.5); ax.grid(alpha=0.2)
    for lab,*_, in []: pass
    plt.tight_layout(); save_vector(fname); plt.close()
    return intercept,p

e_int,e_p=funnel_egger(HYPO,R["hypotension"],"Hypotension: funnel plot","fig15_funnel_hypotension.png")
_hb=harbord_test(HYPO)
json.dump(dict(egger=dict(intercept=e_int,p=e_p), harbord=_hb),
          open(os.path.join(DATA,"publication_bias.json"),"w"), ensure_ascii=False, indent=2)
print(f"Egger hypotension: intercept ={e_int:.4f}, P={e_p:.4f}")
print(f"Harbord hypotension: intercept ={_hb['intercept']:.4f}, SE={_hb['se']:.4f}, t={_hb['t']:.2f}, df={_hb['df']}, P={_hb['p']:.4f}")

# ---- Cumulative meta-analysis (by increasing sample size)----
def cumulative(data, title, fname):
    order=sorted(range(len(data)), key=lambda i:data[i][3]+data[i][5])
    ests=[]; los=[]; his=[]; labs=[]; cum_saved=[]
    for j in range(1,len(order)+1):
        sub=[or_iv(*data[k][2:6]) for k in order[:j]]
        p=pool_log(sub); ests.append(p["est"]); los.append(p["lo"]); his.append(p["hi"])
        labs.append(f"+{data[order[j-1]][0]}")
        cum_saved.append(dict(study=data[order[j-1]][0], k=j, est=p["est"], lo=p["lo"], hi=p["hi"]))
    json.dump(cum_saved, open(os.path.join(DATA,"cumulative_hypotension.json"),"w"), ensure_ascii=False, indent=2)
    fig,ax=plt.subplots(figsize=(8.6,0.5*len(labs)+2))
    y=np.arange(len(labs))[::-1]
    for yi,e,l,h,lab in zip(y,ests,los,his,labs):
        ax.plot([l,h],[yi,yi],color="#333",lw=1.4); ax.plot([e],[yi],"s",color="#1f4e79",ms=5)
        ax.text(1.02,yi,f"{e:.2f} [{l:.2f}, {h:.2f}]",transform=ax.get_yaxis_transform(),ha="left",va="center",fontsize=8,family="monospace")
    ax.axvline(1.0,color="grey",ls="--",lw=1); ax.set_yticks(y); ax.set_yticklabels(labs,fontsize=8.5)
    ax.set_xscale("log"); ax.set_xticks([0.25,0.5,1,2]); ax.xaxis.set_minor_locator(mticker.NullLocator()); ax.xaxis.set_major_formatter(mticker.FuncFormatter(lambda v,_: f"{v:g}")); ax.set_xlabel("Cumulative pooled OR (95% CI)")
    ax.set_title(title,fontsize=11,weight="bold")
    plt.subplots_adjust(left=0.24,right=0.72); save_vector(fname); plt.close()
cumulative(HYPO,"Hypotension: cumulative meta-analysis (by cumulative sample size)","fig16_cumulative_hypotension.png")

# ---- Subgroup: ICU vs procedural sedation ----
def subgroup(data, title, fname):
    grps={"ICU":[],"Procedural sedation":[]}
    for r in data: grps["ICU" if r[1]=="ICU" else "Procedural sedation"].append(or_iv(*r[2:6]))
    fig,ax=plt.subplots(figsize=(8.4,3.6)); y=0; yt=[]; yl=[]
    allp=pool_log([or_iv(*r[2:6]) for r in data])
    for name,rows in grps.items():
        if not rows: continue
        p=pool_log(rows)
        ax.plot([p["lo"],p["hi"]],[y,y],color="#a11",lw=2.2); ax.plot([p["est"]],[y],"D",color="#a11",ms=7)
        ax.text(1.02,y,f"{p['est']:.2f} [{p['lo']:.2f}, {p['hi']:.2f}]",transform=ax.get_yaxis_transform(),ha="left",va="center",fontsize=8.2,family="monospace")
        yt.append(y); yl.append(f"{name} (k={p['k']})"); y-=1
    ax.plot([allp["lo"],allp["hi"]],[y-0.5,y-0.5],color="#111",lw=2.2); ax.plot([allp["est"]],[y-0.5],"D",color="#111",ms=7)
    ax.text(1.02,y-0.5,f"{allp['est']:.2f} [{allp['lo']:.2f}, {allp['hi']:.2f}]",transform=ax.get_yaxis_transform(),ha="left",va="center",fontsize=8.2,family="monospace",weight="bold")
    yt.append(y-0.5); yl.append(f"Overall (k={allp['k']})")
    ax.axvline(1.0,color="grey",ls="--",lw=1); ax.set_yticks(yt); ax.set_yticklabels(yl,fontsize=8.8)
    ax.set_xscale("log"); ax.set_xticks([0.1,0.2,0.5,1]); ax.xaxis.set_minor_locator(mticker.NullLocator()); ax.xaxis.set_major_formatter(mticker.FuncFormatter(lambda v,_: f"{v:g}")); ax.set_xlabel("OR (95% CI)"); ax.set_title(title,fontsize=11,weight="bold")
    plt.subplots_adjust(left=0.22,right=0.72); save_vector(fname); plt.close()
subgroup(HYPO,"Hypotension: subgroup analysis by setting","fig17_subgroup_hypotension.png")

# ---- Comparison of three zero-event methods (table)----
def zero_compare(data):
    rows=[]
    for r in data:
        a,n1,c,n2=r[2:6]
        rows.append((r[0],a,n1,c,n2))
    return rows
print("Zero-event comparison data ready (injection pain, respiratory depression, pruritus)")

# ---- Trade-off plot (NNT benefit vs NNH harm)----
tradeoff=[("Hypotension",R["hypotension"],-1),("Injection pain",R["injection_pain"],-1),
          ("Respiratory adverse events",R["respiratory_depression"],-1),("Hypertriglyceridaemia",R["hypertriglyceridemia"],-1),
          ("Pruritus/paraesthesia",R["paresthesia"],+1)]
fig,ax=plt.subplots(figsize=(9.2,3.4))
labels=[]; vals=[]
for name,p,sign in tradeoff:
    rd=p["rd"]  # risk difference with Yes
    nnt=1/abs(rd) if rd!=0 else 0
    labels.append(name); vals.append(nnt if sign<0 else -nnt)
colors=["#2e7d32" if v>0 else "#c62828" for v in vals]
y=np.arange(len(labels))[::-1]
ax.barh(y,vals,color=colors,height=0.6)
for yi,v in zip(y,vals):
    ax.text(v+(0.3 if v>0 else -0.3),yi,f"{abs(v):.0f}",ha="left" if v>0 else "right",va="center",fontsize=9,weight="bold")
ax.axvline(0,color="black",lw=1); ax.set_xlim(-20,30)
ax.set_yticks(y); ax.set_yticklabels(labels,fontsize=8.8)
ax.set_xlabel("Number needed to harm (NNH, cost)    Number needed to treat (NNT, benefit)")
ax.set_title("Benefit and harm: fospropofol disodium versus propofol (based on risk difference)",fontsize=11,weight="bold")
ax.grid(axis="x",alpha=0.25)
plt.tight_layout(); save_vector("fig19_tradeoff.png"); plt.close()

# ---- Zero events: 0.5 correction vs Peto vs crude (uncorrected) ----
def zero_table(data):
    rows=[]
    for r in data:
        a,n1,c,n2=r[2:6]
        zero = (a==0 or c==0 or (n1-a)==0 or (n2-c)==0)
        rows.append((r[0],a,n1,c,n2,"Yes" if zero else "No"))
    return rows
import json as _json
zdata={"injection_pain":zero_table(PAIN),"respiratory_depression":zero_table(RESP),"paresthesia":zero_table(PARE)}
_json.dump(zdata,open(os.path.join(DATA,"zero_events.json"),"w"),ensure_ascii=False,indent=2)
print("Zero-event table saved to data/zero_events.json; trade-off figure fig19_tradeoff.png")

# =====================================================================
# Continuous-outcome meta-analysis (onset/loss of consciousness, recovery and discharge time; MD, random effects)
# =====================================================================
# (study, setting, fospropofol m1/sd1/n1, propofol m2/sd2/n2)
ONSET=[("Zhan 2025","Gastroscopy",3.14,0.66,90,0.92,0.20,90),
       ("Bai 2025","GI endoscopy",1.460,0.233,70,0.544,0.159,66)]   # Bai 2025 converted from seconds to minutes
RECOVERY=[("Zhan 2025","Gastroscopy",10.29,2.26,90,10.82,2.44,90),
          ("Xu 2025","Gastroscopy",4.22,1.13,40,5.35,1.28,40),
          ("Bai 2025","GI endoscopy",6.89,1.56,70,6.23,1.42,66)]
DISCHARGE=[("Zhan 2025","Gastroscopy",17.05,2.94,90,16.84,3.03,90),
           ("Xu 2025","Gastroscopy",12.51,0.75,40,13.96,1.15,40),
           ("Bai 2025","GI endoscopy",17.88,1.87,70,18.46,1.76,66)]

def md_iv(m1,s1,n1,m2,s2,n2):
    md=m1-m2; var=s1**2/n1+s2**2/n2
    return md,var
def pool_md(rows):
    est=np.array([r[0] for r in rows]); var=np.array([r[1] for r in rows])
    w=1/var; fe=(w*est).sum()/w.sum(); Q=(w*(est-fe)**2).sum(); k=len(rows)
    C=w.sum()-(w**2).sum()/w.sum(); tau2=max(0,(Q-(k-1))/C)
    wr=1/(var+tau2); mu=(wr*est).sum()/wr.sum(); se=math.sqrt(1/wr.sum())
    I2=max(0,(Q-(k-1))/Q*100) if Q>0 else 0
    return dict(md=mu,lo=mu-1.96*se,hi=mu+1.96*se,I2=I2,tau2=tau2,k=k)

cont={}
for nm,data in [("Onset/loss-of-consciousness time (min)",ONSET),("Recovery time (min)",RECOVERY),("Discharge/room-exit time (min)",DISCHARGE)]:
    p=pool_md([md_iv(*r[2:]) for r in data]); cont[nm]=p
    print(f"{nm}: k={p['k']} MD={p['md']:+.2f} ({p['lo']:.2f}, {p['hi']:.2f}) I2={p['I2']:.0f}%")
json.dump({k:{kk:(float(vv) if not isinstance(vv,int) else vv) for kk,vv in v.items()} for k,v in cont.items()},
          open(os.path.join(DATA,"continuous.json"),"w"),ensure_ascii=False,indent=2)

# Continuous-outcome forest plots
def forest_md(data, pooled, title, fname, xlim):
    rs=[md_iv(*r[2:]) for r in data]; n=len(data)
    fig,ax=plt.subplots(figsize=(9.6,0.7*n+2.6)); ys=list(range(n,0,-1)); labels=[]
    for yi,(lab,st,*rest),(md,var) in zip(ys,data,rs):
        lo=md-1.96*math.sqrt(var); hi=md+1.96*math.sqrt(var)
        ax.plot([lo,hi],[yi,yi],color="#333",lw=1.5); ax.plot([md],[yi],"s",color="#1f4e79",ms=6)
        ax.text(1.02,yi,f"{md:+.2f} [{lo:+.2f}, {hi:+.2f}]",transform=ax.get_yaxis_transform(),ha="left",va="center",fontsize=8.3,family="monospace")
        labels.append(f"{lab} ({st})")
    ax.axvline(0,color="grey",ls="--",lw=1)
    ax.plot([pooled["lo"],pooled["hi"]],[0,0],color="#a11",lw=2.4); ax.plot([pooled["md"]],[0],"D",color="#a11",ms=7.5)
    ax.text(1.02,0,f"{pooled['md']:+.2f} [{pooled['lo']:+.2f}, {pooled['hi']:+.2f}]",transform=ax.get_yaxis_transform(),ha="left",va="center",fontsize=8.3,family="monospace",weight="bold")
    ax.set_yticks(ys+[0]); ax.set_yticklabels(labels+["Pooled MD"],fontsize=8.5)
    ax.set_ylim(-0.8,n+0.8); ax.set_xlim(xlim); ax.xaxis.set_minor_locator(mticker.NullLocator()); ax.set_xlabel("Mean difference (positive value favours propofol)")
    ax.set_title(title,fontsize=11.5,weight="bold")
    plt.subplots_adjust(left=0.30,right=0.72); save_vector(fname); plt.close()
forest_md(ONSET,cont["Onset/loss-of-consciousness time (min)"],"Onset/loss-of-consciousness time: fospropofol versus propofol","legacy_fig20_onset.png",(-1,4))
forest_md(RECOVERY,cont["Recovery time (min)"],"Recovery time","legacy_fig21_recovery.png",(-3,2))
forest_md(DISCHARGE,cont["Discharge/room-exit time (min)"],"Discharge/room-exit time","legacy_fig22_discharge.png",(-3,2))
print("Continuous-outcome figures generated")

# =====================================================================
# Risk-of-bias plot (RoB 2, two-reviewer consensus)
# =====================================================================
cmap = {1: "#2e7d32", 2: "#f9a825", 3: "#c62828"}
fig, ax = plt.subplots(figsize=(8.4, 0.45 * len(studies) + 2))
for i, sname in enumerate(studies):
    for j, v in enumerate(rob[sname]):
        ax.add_patch(plt.Rectangle((j, len(studies) - 1 - i), 0.94, 0.9, color=cmap[v]))
        ax.text(j + 0.47, len(studies) - 1 - i + 0.45, {1: "+", 2: "?", 3: "\u2212"}[v],
                ha="center", va="center", color="white", fontsize=10, weight="bold")
ax.set_xlim(0, len(domains)); ax.set_ylim(0, len(studies) + 0.4)
ax.set_xticks(np.arange(len(domains)) + 0.47); ax.set_xticklabels(domains, fontsize=8.5)
ax.set_yticks(np.arange(len(studies)) + 0.45); ax.set_yticklabels(list(studies[::-1]), fontsize=8)
ax.set_title("Risk-of-bias summary (RoB 2, 12 studies): + low; ? some concerns; - high", fontsize=9.6, weight="bold")
for sp in ax.spines.values(): sp.set_visible(False)
ax.tick_params(length=0)
plt.tight_layout(); save_vector("legacy_fig7_rob.png"); plt.close()
print("RoB figure generated (two-reviewer consensus)")
```
