## Supplementary material for "Comparative safety and sedation-related outcomes of fospropofol disodium versus propofol for adult sedation outside general anaesthesia induction or maintenance (including ICU and procedural sedation): a systematic review, meta-analysis and trial sequential analysis": Attachments to reproduce calculated data in this review: continuous.json

```
{
  "Onset/loss-of-consciousness time (min)": {
    "md": 1.566418005426748,
    "lo": 0.2885017671695438,
    "hi": 2.844334243683952,
    "I2": 99.62108995434959,
    "tau2": 0.8469864764790769,
    "k": 2
  },
  "Recovery time (min)": {
    "md": -0.3275317816459491,
    "lo": -1.4590663087289955,
    "hi": 0.8040027454370973,
    "I2": 91.6445929312663,
    "tau2": 0.9134804323986525,
    "k": 3
  },
  "Discharge/room-exit time (min)": {
    "md": -0.6674602134452592,
    "lo": -1.589534933916422,
    "hi": 0.2546145070259037,
    "I2": 85.17243373174908,
    "tau2": 0.5556363826671287,
    "k": 3
  }
}
```
