## Supplementary material for "Comparative safety and sedation-related outcomes of fospropofol disodium versus propofol for adult sedation outside general anaesthesia induction or maintenance (including ICU and procedural sedation): a systematic review, meta-analysis and trial sequential analysis": Attachments to reproduce calculated data in this review: cumulative_hypotension.json

```
[
  {
    "study": "Gao 2025",
    "k": 1,
    "est": 1.0,
    "lo": 0.35593373527572264,
    "hi": 2.809511717750929
  },
  {
    "study": "Gao 2024",
    "k": 2,
    "est": 1.1470481133474038,
    "lo": 0.554349827551755,
    "hi": 2.3734459883294554
  },
  {
    "study": "Candiotti 2011",
    "k": 3,
    "est": 1.238090721043171,
    "lo": 0.6346467058609935,
    "hi": 2.415310155047024
  },
  {
    "study": "Xiong 2026",
    "k": 4,
    "est": 1.2827602222210124,
    "lo": 0.6731635892405498,
    "hi": 2.44438917079412
  },
  {
    "study": "Xu 2025",
    "k": 5,
    "est": 0.9910050610055456,
    "lo": 0.5078200213744986,
    "hi": 1.933935232172245
  },
  {
    "study": "Tang 2026",
    "k": 6,
    "est": 0.983592266721691,
    "lo": 0.5563008676448675,
    "hi": 1.7390836567458297
  },
  {
    "study": "Zhang 2025",
    "k": 7,
    "est": 0.8105806524294105,
    "lo": 0.4137445290887063,
    "hi": 1.5880354854239536
  },
  {
    "study": "Bai 2025",
    "k": 8,
    "est": 0.6092244306450343,
    "lo": 0.28253575561835825,
    "hi": 1.3136546419848951
  },
  {
    "study": "Feng 2026",
    "k": 9,
    "est": 0.5818846443271333,
    "lo": 0.30510321301315274,
    "hi": 1.109754748105908
  },
  {
    "study": "Liu 2026",
    "k": 10,
    "est": 0.5071540806839735,
    "lo": 0.27774827886160214,
    "hi": 0.92603728314215
  }
]
```
