## Supplementary material for "Comparative safety and sedation-related outcomes of fospropofol disodium versus propofol for adult sedation outside general anaesthesia induction or maintenance (including ICU and procedural sedation): a systematic review, meta-analysis and trial sequential analysis": Attachments to reproduce calculated data in this review: enrich2.json

```
{
  "full": {
    "est": 0.42153952066784706,
    "lo": 0.2249072409690638,
    "hi": 0.7900837995221346,
    "I2": 28.391906677084616,
    "tau2": 0.19388352413135526,
    "k": 7,
    "mu": -0.8638417439715552,
    "se": 0.32052320416804486
  },
  "loo": [
    [
      "Feng 2026",
      0.40999920497597264,
      0.17732995960184195,
      0.9479466890894368
    ],
    [
      "Gao 2025",
      0.3371433528701728,
      0.18930888333060014,
      0.6004242293587538
    ],
    [
      "Candiotti 2011",
      0.4116205070558755,
      0.20522068525392323,
      0.8256060621729993
    ],
    [
      "Xiong 2026",
      0.38595641917261503,
      0.20741181304627135,
      0.7181961109771284
    ],
    [
      "Hu 2026",
      0.4415665679346718,
      0.19712313253834793,
      0.9891331951092749
    ],
    [
      "Bai 2025",
      0.5050047747410138,
      0.2901624952335335,
      0.8789206968528605
    ],
    [
      "Zhang 2025",
      0.46493791623274255,
      0.24482016339575874,
      0.8829634902310078
    ]
  ],
  "paresthesia": {
    "est": 23.185256286094496,
    "lo": 3.0344036226945477,
    "hi": 177.15379227452107,
    "I2": 0,
    "tau2": 0,
    "k": 2,
    "mu": 3.1435165717437052,
    "se": 1.0375008502432572
  },
  "TSA": {
    "RIS": 1319.8191390166828,
    "N": [
      60,
      200,
      260,
      352,
      414,
      550,
      618
    ],
    "info": [
      0.04546077430329004,
      0.15153591434430014,
      0.19699668864759018,
      0.26670320924596824,
      0.31367934269270126,
      0.41672376444682535,
      0.4682459753238874
    ],
    "Z": [
      -0.393231016261876,
      -1.7985753630032493,
      -1.370452783932631,
      -1.736125743790835,
      -1.5108446917135219,
      -1.986553630357502,
      -2.6950989280596906
    ]
  }
}
```
