## Supplementary material for "Comparative safety and sedation-related outcomes of fospropofol disodium versus propofol for adult sedation outside general anaesthesia induction or maintenance (including ICU and procedural sedation): a systematic review, meta-analysis and trial sequential analysis": Attachments to reproduce calculated data in this review: enrich4.json

```
{
  "extubation": {
    "est": 1.0759625705032982,
    "lo": 0.5065321922829661,
    "hi": 2.285531839361035,
    "I2": 0,
    "k": 2
  },
  "narrative": "[('28-day all-cause mortality', 'Gao 2025', 13, 30, 12, 30), ('ICU stay <28 d (days, median)', 'Gao 2025', '5.50 (4.00-11.50)', '10.00 (5.75-17.75)', None, None), ('Ventilator-free time (7 d, h)', 'Xiong 2026', '61.49±5.35', '61.28±5.27', None, None), ('Duration of mechanical ventilation (days)', 'Feng 2026', '8.6±2.09', '8.71±2.44', None, None)]"
}
```
