## Supplementary material for "Comparative safety and sedation-related outcomes of fospropofol disodium versus propofol for adult sedation outside general anaesthesia induction or maintenance (including ICU and procedural sedation): a systematic review, meta-analysis and trial sequential analysis": Attachments to reproduce calculated data in this review: estimator_check.json

```
{
  "hypotension": {
    "k": 10,
    "tau2_dl": 0.43557043107251475,
    "tau2_reml": 0.4300039463747396,
    "dl": [
      0.5071540806839735,
      0.27774827886160214,
      0.92603728314215
    ],
    "reml_hk_truncated": [
      0.5071097648615808,
      0.2500713637491836,
      1.0283477074803904
    ],
    "reml_hk_untruncated": [
      0.5071097648615808,
      0.2500713637491836,
      1.0283477074803904
    ],
    "truncation_applied": false,
    "mh_no_correction": 0.45275164906037424,
    "mh_with_correction": 0.45275164906037424,
    "pi": [
      0.09464339439185245,
      2.7176250725908906
    ]
  },
  "injection_pain": {
    "k": 8,
    "tau2_dl": 0.9861785172698135,
    "tau2_reml": 0.8776476539755717,
    "dl": [
      0.08541569053087641,
      0.034143053453773026,
      0.21368446728832957
    ],
    "reml_hk_truncated": [
      0.08648682106786912,
      0.0297802326139702,
      0.2511723234464154
    ],
    "reml_hk_untruncated": [
      0.08648682106786912,
      0.030652964443835383,
      0.24402110380322145
    ],
    "truncation_applied": true,
    "mh_no_correction": 0.09062855478858368,
    "mh_with_correction": 0.0957757122517554,
    "pi": [
      0.005820770275069618,
      1.2534148994188212
    ]
  },
  "bradycardia": {
    "k": 9,
    "tau2_dl": 0.8949217480665794,
    "tau2_reml": 0.8646942495507702,
    "dl": [
      0.4496510196326789,
      0.17086122539345758,
      1.1833348320610233
    ],
    "reml_hk_truncated": [
      0.4496175893580307,
      0.14531742802695713,
      1.3911337367093077
    ],
    "reml_hk_untruncated": [
      0.4496175893580307,
      0.16227927412243498,
      1.2457288692800408
    ],
    "truncation_applied": true,
    "mh_no_correction": 0.411260754322696,
    "mh_with_correction": 0.425501415521454,
    "pi": [
      0.036062171609274475,
      5.606596342764602
    ]
  },
  "respiratory_depression": {
    "k": 5,
    "tau2_dl": 0.0,
    "tau2_reml": 4.1812970875482925e-13,
    "dl": [
      0.1875350552158297,
      0.10971891123015508,
      0.3205408852538665
    ],
    "reml_hk_truncated": [
      0.18753505521580524,
      0.08776217965317024,
      0.4007352264242072
    ],
    "reml_hk_untruncated": [
      0.18753505521580524,
      0.14869066500482683,
      0.23652726910363503
    ],
    "truncation_applied": true,
    "mh_no_correction": 0.18433099399643146,
    "mh_with_correction": 0.18971111877078115,
    "pi": [
      0.07853878888536457,
      0.44779652747303794
    ]
  },
  "hypertriglyceridemia": {
    "k": 4,
    "tau2_dl": 0.0,
    "tau2_reml": 6.065001117030288e-13,
    "dl": [
      0.29195254711982693,
      0.1305950404017498,
      0.6526763153297567
    ],
    "reml_hk_truncated": [
      0.29195254711981156,
      0.07907075946483012,
      1.077974846158624
    ],
    "reml_hk_untruncated": [
      0.29195254711981156,
      0.21767040955523131,
      0.3915841842899555
    ],
    "truncation_applied": true,
    "mh_no_correction": 0.27527405602923266,
    "mh_with_correction": 0.28924061855477684,
    "pi": [
      0.049926394947528506,
      1.7072390237535906
    ]
  },
  "paresthesia": {
    "k": 4,
    "tau2_dl": 0.0,
    "tau2_reml": 5.078286953761811e-13,
    "dl": [
      32.55907436978965,
      12.887388691286287,
      82.25819436440744
    ],
    "reml_hk_truncated": [
      32.55907436978649,
      7.229735426633765,
      146.6296152293469
    ],
    "reml_hk_untruncated": [
      32.55907436978649,
      16.322926472017272,
      64.94505293732875
    ],
    "truncation_applied": true,
    "mh_no_correction": 46.64099884838088,
    "mh_with_correction": 31.359223369995483,
    "pi": [
      4.256728420587693,
      249.03945449992665
    ]
  },
  "extubation": {
    "k": 2,
    "tau2_dl": 0.0,
    "tau2_reml": 3.4865768920092636e-13,
    "dl": [
      1.0759625705032982,
      0.5065321922829661,
      2.285531839361035
    ],
    "reml_hk_truncated": [
      1.0759625705033002,
      0.008141473348964683,
      142.19729077308688
    ],
    "reml_hk_untruncated": [
      1.0759625705033002,
      0.06466690587813134,
      17.90244078332456
    ],
    "truncation_applied": true,
    "mh_no_correction": 1.0761047463175122,
    "mh_with_correction": 1.0761047463175122,
    "pi": null
  }
}
```
