## Supplementary material for "Comparative safety and sedation-related outcomes of fospropofol disodium versus propofol for adult sedation outside general anaesthesia induction or maintenance (including ICU and procedural sedation): a systematic review, meta-analysis and trial sequential analysis": Attachments to reproduce calculated data in this review: estimator_check.py

```
#!/usr/bin/env python3
# -*- coding: utf-8 -*-
"""Recompute the estimator sensitivity analysis independently.

Implements, for every binary outcome:
  * DerSimonian-Laird tau^2 and Wald CI
  * REML tau^2 by numerical maximisation of the REML log-likelihood
  * Modified Hartung-Knapp CI on the REML fit, in the truncated form used in
    this review: the HK standard error is used only when it exceeds the
    fixed-effect standard error, otherwise the fixed-effect (Wald) variance is
    retained. This truncation is the conservative HKSJ variant recommended for
    small k. The untruncated HK interval is also printed for transparency.
  * Mantel-Haenszel OR, both with and without the 0.5 correction, so that the
    convention used in the manuscript can be identified.
  * 95% prediction interval (t_{k-2})

Event counts are identical to scripts/analyze.py, and DL results are checked
against data/results.json. Values are written to data/estimator_check.json.
"""

from __future__ import annotations

import json
import math
from pathlib import Path

import numpy as np
from scipy.optimize import minimize_scalar
from scipy.stats import norm, t as tdist


ROOT = Path(__file__).resolve().parents[1]

DATA = {
    "hypotension": [
        (8, 70, 16, 70), (18, 30, 18, 30), (14, 30, 12, 30), (6, 38, 2, 22),
        (2, 31, 1, 31), (2, 70, 13, 66), (1, 46, 7, 46), (3, 52, 2, 29),
        (2, 40, 8, 40), (9, 213, 32, 213),
    ],
    "injection_pain": [
        (0, 70, 25, 66), (0, 46, 11, 46), (0, 52, 9, 29), (11, 90, 29, 90),
        (3, 40, 11, 40), (3, 213, 37, 213), (7, 126, 23, 34), (2, 38, 3, 22),
    ],
    "bradycardia": [
        (1, 70, 2, 70), (2, 30, 0, 30), (1, 30, 2, 30), (1, 38, 2, 22),
        (2, 70, 17, 66), (1, 46, 8, 46), (1, 31, 1, 31), (0, 40, 1, 40),
        (8, 213, 5, 213),
    ],
    "respiratory_depression": [
        (2, 40, 10, 40), (5, 70, 19, 66), (0, 46, 2, 46),
        (9, 213, 37, 213), (2, 126, 4, 34),
    ],
    "hypertriglyceridemia": [
        (1, 70, 3, 70), (6, 30, 13, 30), (3, 30, 9, 30), (0, 31, 2, 31),
    ],
    "paresthesia": [
        (20, 52, 0, 29), (51, 90, 3, 90), (30, 213, 1, 213), (17, 126, 0, 34),
    ],
    "extubation": [(10, 30, 11, 30), (22, 31, 20, 31)],
}


def study_effect(a: float, n1: float, c: float, n2: float) -> tuple[float, float]:
    """log OR and its variance; 0.5 added only when a cell is zero."""
    a, n1, c, n2 = map(float, (a, n1, c, n2))
    b, d = n1 - a, n2 - c
    if 0 in (a, b, c, d):
        a, b, c, d = a + 0.5, b + 0.5, c + 0.5, d + 0.5
    est = math.log((a * d) / (b * c))
    var = 1 / a + 1 / b + 1 / c + 1 / d
    return est, var


def dl_tau2(y: np.ndarray, v: np.ndarray) -> tuple[float, float, float]:
    w = 1 / v
    mu_fe = float((w * y).sum() / w.sum())
    Q = float((w * (y - mu_fe) ** 2).sum())
    C = float(w.sum() - (w ** 2).sum() / w.sum())
    tau2 = max(0.0, (Q - (len(y) - 1)) / C)
    return tau2, Q, mu_fe


def reml_tau2(y: np.ndarray, v: np.ndarray) -> float:
    """Maximise the REML log-likelihood over tau^2 >= 0."""
    k = len(y)

    def neg_ll(tau2: float) -> float:
        w = 1.0 / (v + tau2)
        mu = float((w * y).sum() / w.sum())
        return 0.5 * (
            np.log(v + tau2).sum()
            + math.log(float(w.sum()))
            + float((w * (y - mu) ** 2).sum())
        )

    upper = max(10.0, 10.0 * float(v.max()) * k)
    res = minimize_scalar(neg_ll, bounds=(0.0, upper), method="bounded",
                          options={"xatol": 1e-12})
    return float(res.x)


def pool_reml_hk(y: np.ndarray, v: np.ndarray, tau2: float) -> dict:
    """REML point estimate with modified Hartung-Knapp CI (t with k-1 df).

    Returns both the truncated form used in this review and the untruncated
    HK interval.
    """
    k = len(y)
    w = 1.0 / (v + tau2)
    mu = float((w * y).sum() / w.sum())
    se_fixed = math.sqrt(1.0 / float(w.sum()))
    if k > 1:
        se_hk_raw = math.sqrt(
            float((w * (y - mu) ** 2).sum()) / (float(w.sum()) * (k - 1))
        )
        tcrit = float(tdist.ppf(0.975, k - 1))
    else:
        se_hk_raw, tcrit = se_fixed, float(norm.ppf(0.975))
    se_hk = max(se_hk_raw, se_fixed)
    return {
        "est": math.exp(mu), "mu": mu, "se_fixed": se_fixed,
        "se_hk": se_hk, "se_hk_raw": se_hk_raw, "truncated": se_hk_raw < se_fixed,
        "lo": math.exp(mu - tcrit * se_hk), "hi": math.exp(mu + tcrit * se_hk),
        "lo_raw": math.exp(mu - tcrit * se_hk_raw),
        "hi_raw": math.exp(mu + tcrit * se_hk_raw),
        "tcrit": tcrit, "df": k - 1,
    }


def prediction_interval(y: np.ndarray, v: np.ndarray, tau2: float) -> tuple[float, float] | None:
    k = len(y)
    if k <= 2:
        return None
    w = 1.0 / (v + tau2)
    mu = float((w * y).sum() / w.sum())
    se = math.sqrt(1.0 / float(w.sum()))
    tcrit = float(tdist.ppf(0.975, k - 2))
    half = tcrit * math.sqrt(tau2 + se ** 2)
    return math.exp(mu - half), math.exp(mu + half)


def mantel_haenszel(rows: list[tuple[int, int, int, int]], correct: bool) -> float:
    num = den = 0.0
    for a, n1, c, n2 in rows:
        a, n1, c, n2 = map(float, (a, n1, c, n2))
        b, d = n1 - a, n2 - c
        N = n1 + n2
        if correct and 0 in (a, b, c, d):
            a, b, c, d = a + 0.5, b + 0.5, c + 0.5, d + 0.5
            N = a + b + c + d
        if N <= 1:
            continue
        num += a * d / N
        den += b * c / N
    return num / den


def main() -> None:
    reported = json.loads((ROOT / "data" / "results.json").read_text(encoding="utf-8"))
    # Values printed in Appendix 6 of the manuscript, for exact comparison
    manuscript = {
        "hypotension": (0.51, 0.25, 1.03, 0.45),
        "injection_pain": (0.09, 0.03, 0.25, 0.09),
        "bradycardia": (0.45, 0.15, 1.39, 0.41),
        "respiratory_depression": (0.19, 0.09, 0.40, 0.18),
        "hypertriglyceridemia": (0.29, 0.08, 1.08, 0.28),
        "paresthesia": (32.56, 7.23, 146.63, 46.64),
    }
    print(f"{'outcome':24s} {'k':>2s} {'tau2_DL':>8s} {'tau2_REML':>9s} "
          f"{'DL OR (95% CI)':>22s} {'REML+HK trunc':>22s} {'HK untrunc':>20s} "
          f"{'MH':>6s} {'MH corr':>8s} {'95% PI':>15s} {'match':>6s}")
    print("-" * 160)
    out = {}
    all_match = True
    for key, rows in DATA.items():
        est = np.array([study_effect(*r)[0] for r in rows])
        var = np.array([study_effect(*r)[1] for r in rows])
        tau2_dl, Q, _ = dl_tau2(est, var)
        tau2_reml = reml_tau2(est, var)
        r_reml = pool_reml_hk(est, var, tau2_reml)
        w = 1 / (var + tau2_dl)
        mu_dl = float((w * est).sum() / w.sum())
        se_dl = math.sqrt(1 / float(w.sum()))
        dl_lo, dl_hi = math.exp(mu_dl - 1.96 * se_dl), math.exp(mu_dl + 1.96 * se_dl)
        pi = prediction_interval(est, var, tau2_dl)
        mh = mantel_haenszel(rows, False)
        mh_corr = mantel_haenszel(rows, True)

        ref = reported[key]
        flag = "" if abs(math.exp(mu_dl) - ref["est"]) < 5e-3 else "  <-- DL mismatch!"
        match = ""
        if key in manuscript:
            m_est, m_lo, m_hi, _m_mh = manuscript[key]
            ok = (round(r_reml["est"], 2) == m_est
                  and round(r_reml["lo"], 2) == m_lo
                  and round(r_reml["hi"], 2) == m_hi)
            match = "OK" if ok else "DIFF"
            all_match = all_match and ok
        print(f"{key:24s} {len(rows):2d} {tau2_dl:8.3f} {tau2_reml:9.3f} "
              f"{math.exp(mu_dl):7.2f} ({dl_lo:.2f}-{dl_hi:.2f})"
              f"   {r_reml['est']:7.2f} ({r_reml['lo']:.2f}-{r_reml['hi']:.2f})"
              f"   {r_reml['est']:7.2f} ({r_reml['lo_raw']:.2f}-{r_reml['hi_raw']:.2f})"
              f"   {mh:6.2f} {mh_corr:8.2f} "
              + (f"{pi[0]:6.2f}-{pi[1]:6.2f}" if pi else "     n/a")
              + f" {match:>5s}" + flag)
        out[key] = {
            "k": len(rows), "tau2_dl": tau2_dl, "tau2_reml": tau2_reml,
            "dl": [math.exp(mu_dl), dl_lo, dl_hi],
            "reml_hk_truncated": [r_reml["est"], r_reml["lo"], r_reml["hi"]],
            "reml_hk_untruncated": [r_reml["est"], r_reml["lo_raw"], r_reml["hi_raw"]],
            "truncation_applied": bool(r_reml["truncated"]),
            "mh_no_correction": mh, "mh_with_correction": mh_corr, "pi": pi,
        }
    print(f"\nAppendix 6 REML+HK values reproduced exactly: {all_match}")
    (ROOT / "data" / "estimator_check.json").write_text(
        json.dumps(out, ensure_ascii=False, indent=2), encoding="utf-8"
    )
    print("\nwrote data/estimator_check.json")


if __name__ == "__main__":
    main()
```
