## Supplementary material for "Comparative safety and sedation-related outcomes of fospropofol disodium versus propofol for adult sedation outside general anaesthesia induction or maintenance (including ICU and procedural sedation): a systematic review, meta-analysis and trial sequential analysis": Attachments to reproduce calculated data in this review: extraction_check_20260921.md

```
# Extraction Data Verification Record (2026-09-21)

- Verification time: 2026-09-21 23:06:53
- Files checked: `data/source_of_truth_audit.csv` (42 rows), Table 2 of the manuscript (50 rows), and `data/results.json`
- Verification method: event counts and numbers analysed were compared row by row; study-specific ORs and 95% CIs were recomputed from the 2 x 2 counts using the zero-cell rule described in the manuscript; pooled estimates were recomputed from the same counts.

## 1. Audit table versus Table 2 event counts

Forty-two rows were compared. **Discrepancies: 0.**

## 2. Recalculation of study-specific ORs and CIs

Forty-two rows were recalculated. **Discrepancies: 0.**

## 3. Recalculation of pooled estimates (DerSimonian-Laird random effects)

| Outcome | k | Reported OR (95% CI) | Recalculated OR (95% CI) | Agreement |
|---|---:|---|---|---|
| Hypotension | 10 | 0.51 (0.28-0.93) | 0.51 (0.28-0.93) | Yes |
| Injection pain | 8 | 0.09 (0.03-0.21) | 0.09 (0.03-0.21) | Yes |
| Bradycardia | 9 | 0.45 (0.17-1.18) | 0.45 (0.17-1.18) | Yes |
| Respiratory depression/hypoxaemia | 5 | 0.19 (0.11-0.32) | 0.19 (0.11-0.32) | Yes |
| Hypertriglyceridaemia | 4 | 0.29 (0.13-0.65) | 0.29 (0.13-0.65) | Yes |
| Pruritus/paraesthesia | 4 | 32.56 (12.89-82.26) | 32.56 (12.89-82.26) | Yes |
| Successful extubation | 2 | 1.08 (0.51-2.29) | 1.08 (0.51-2.29) | Yes |

**Pooled estimates with discrepancies: 0.**

## 4. Study-level source availability and event counts checked against the original articles

| Study | Source text | Event counts checked manually (fospropofol / propofol) |
|---|---|---|
| Feng 2026 | Available | Hypotension: 8/70 vs 16/70; bradycardia: 1/70 vs 2/70; hypertriglyceridaemia: 1/70 vs 3/70 |
| Gao 2025 | Available | Hypotension: 18/30 vs 18/30; bradycardia: 2/30 vs 0/30; hypertriglyceridaemia: 6/30 vs 13/30; successful extubation: 10/30 vs 11/30 |
| Gao 2024 | Available | Hypotension: 14/30 vs 12/30; bradycardia: 1/30 vs 2/30; hypertriglyceridaemia: 3/30 vs 9/30 |
| Candiotti 2011 | Available | Hypotension: 6/38 vs 2/22; injection pain: 2/38 vs 3/22; bradycardia: 1/38 vs 2/22 |
| Xiong 2026 | Available | Hypotension: 2/31 vs 1/31; bradycardia: 1/31 vs 1/31; hypertriglyceridaemia: 0/31 vs 2/31; successful extubation: 22/31 vs 20/31 |
| Bai 2025 | Available | Hypotension: 2/70 vs 13/66; injection pain: 0/70 vs 25/66; bradycardia: 2/70 vs 17/66; respiratory depression/hypoxaemia: 5/70 vs 19/66 |
| Zhan 2025 | Available | Injection pain: 11/90 vs 29/90; pruritus/paraesthesia: 51/90 vs 3/90 |
| Xu 2025 | Available | Hypotension: 2/40 vs 8/40; injection pain: 3/40 vs 11/40; bradycardia: 0/40 vs 1/40; respiratory depression/hypoxaemia: 2/40 vs 10/40 |
| Tang 2026 | Available | Hypotension: 3/52 vs 2/29; injection pain: 0/52 vs 9/29; pruritus/paraesthesia: 20/52 vs 0/29 |
| Zhang 2025 | Available | Hypotension: 1/46 vs 7/46; injection pain: 0/46 vs 11/46; bradycardia: 1/46 vs 8/46; respiratory depression/hypoxaemia: 0/46 vs 2/46 |
| Fan 2024 | Available | Injection pain: 7/126 vs 23/34; respiratory depression/hypoxaemia: 2/126 vs 4/34; pruritus/paraesthesia: 17/126 vs 0/34 |
| Liu 2026 | Available | Hypotension: 9/213 vs 32/213; injection pain: 3/213 vs 37/213; bradycardia: 8/213 vs 5/213; respiratory depression/hypoxaemia: 9/213 vs 37/213; pruritus/paraesthesia: 30/213 vs 1/213 |

> Note: this section lists only the values that were checked manually against source texts. The automation does not attempt to match numbers in PDF text, to avoid false positives.
```
