## Supplementary material for "Comparative safety and sedation-related outcomes of fospropofol disodium versus propofol for adult sedation outside general anaesthesia induction or maintenance (including ICU and procedural sedation): a systematic review, meta-analysis and trial sequential analysis": Attachments to reproduce calculated data in this review: harbord_check.R

```
# Harbord (primary) and Egger (comparator) small-study-effect tests for the primary outcome
# (hypotension, k = 10), using the reference implementation in the R meta package.
#
# Run with:
#   micromamba run -p /home/lemonr/r-env Rscript scripts/harbord_check.R

library(meta)

dat <- data.frame(
  study   = c("Feng 2026", "Gao 2025", "Gao 2024", "Candiotti 2011", "Xiong 2026",
              "Bai 2025", "Zhang 2025", "Tang 2026", "Xu 2025", "Liu 2026"),
  event.e = c(8, 18, 14, 6, 2, 2, 1, 3, 2, 9),
  n.e     = c(70, 30, 30, 38, 31, 70, 46, 52, 40, 213),
  event.c = c(16, 18, 12, 2, 1, 13, 7, 2, 8, 32),
  n.c     = c(70, 30, 30, 22, 31, 66, 46, 29, 40, 213)
)

m <- metabin(event.e, n.e, event.c, n.c, data = dat, studlab = study,
             sm = "OR", method = "Inverse", method.tau = "DL",
             method.random.ci = "classic",
             comb.fixed = FALSE, comb.random = TRUE)

cat("=== Pooled result (should agree with Python/DL: OR 0.51, 95% CI 0.28-0.93) ===\n")
cat(sprintf("k = %d, OR = %.3f (%.3f - %.3f), tau2 = %.3f, I2 = %.1f%%\n\n",
            m$k, exp(m$TE.random), exp(m$lower.random), exp(m$upper.random),
            m$tau2, m$I2 * 100))

for (bias in c("Harbord", "Egger")) {
  cat(sprintf("=== %s ===\n", bias))
  res <- try(metabias(m, method.bias = bias), silent = TRUE)
  if (inherits(res, "try-error")) {
    cat("failed:", attr(res, "condition")$message, "\n\n")
  } else {
    print(res)
    cat("\n")
  }
}
```
