## Supplementary material for "Comparative safety and sedation-related outcomes of fospropofol disodium versus propofol for adult sedation outside general anaesthesia induction or maintenance (including ICU and procedural sedation): a systematic review, meta-analysis and trial sequential analysis": Attachments to reproduce calculated data in this review: make_fig20_continuous_en.py

```
#!/usr/bin/env python3
# -*- coding: utf-8 -*-
"""Generate the English multi-panel continuous-outcome figure (fig20_continuous).

Mirrors the fig20_continuous block in scripts/analyze_v2.py, with English labels,
writing PDF + SVG into figures_en/.
"""

from __future__ import annotations

import json
import math
from pathlib import Path

import matplotlib
matplotlib.use("Agg")
import matplotlib.pyplot as plt  # noqa: E402


ROOT = Path(__file__).resolve().parents[1]
DATA = ROOT / "data"
FIG = ROOT / "figures_en"

ONSET_ROWS = [
    ("Zhan 2025", 3.14, 0.66, 90, 0.92, 0.20, 90),
    ("Bai 2025", 1.460, 0.233, 70, 0.544, 0.159, 66),
]

def save_vector(base: str) -> None:
    plt.savefig(FIG / f"{base}.pdf", bbox_inches="tight", pad_inches=0.12)
    plt.savefig(FIG / f"{base}.svg", bbox_inches="tight", pad_inches=0.12)


def main() -> None:
    cont = json.loads((DATA / "continuous.json").read_text(encoding="utf-8"))
    keys = [k for k in cont if cont[k].get("k")]
    fig, axes = plt.subplots(1, len(keys), figsize=(4.0 * len(keys), 3.4))
    if len(keys) == 1:
        axes = [axes]

    for axx, k in zip(axes, keys):
        d = cont[k]
        label = k
        if d["k"] == 2 and d["I2"] >= 90:
            for row in ONSET_ROWS:
                md = row[1] - row[4]
                var = row[2] ** 2 / row[3] + row[5] ** 2 / row[6]
                axx.errorbar(
                    [md], [0], xerr=[[1.96 * math.sqrt(var)], [1.96 * math.sqrt(var)]],
                    fmt="s", color="#1f4e79", ms=7, capsize=4, lw=1.8, label=row[0],
                )
            axx.legend(fontsize=7.2, loc="best", frameon=False)
            axx.set_title(
                f"{label}\nk={d['k']}; heterogeneity too high to pool; reported per study\n"
                f"$I^2$={d['I2']:.1f}%",
                fontsize=8.6,
            )
        else:
            axx.errorbar(
                [d["md"]], [0], xerr=[[d["md"] - d["lo"]], [d["hi"] - d["md"]]],
                fmt="D", color="#a11212", ms=8, capsize=4, lw=2,
            )
            axx.set_title(
                f"{label}\nk={d['k']}, MD={d['md']:+.2f} min ({d['lo']:+.2f}, {d['hi']:+.2f})\n"
                f"$I^2$={d['I2']:.1f}%",
                fontsize=8.6,
            )
        axx.axvline(0, color="#888", ls="--", lw=0.9)
        axx.set_yticks([])
        axx.set_ylim(-1, 1)
        axx.set_xlabel("MD (min)", fontsize=8.4)
        axx.spines[["left", "top", "right"]].set_visible(False)

    fig.suptitle(
        "Continuous outcomes: onset, recovery and discharge times "
        "(positive values indicate longer times with fospropofol disodium)",
        fontsize=10,
        weight="bold",
    )
    plt.tight_layout(rect=[0, 0, 1, 0.90])
    save_vector("fig20_continuous")
    plt.close()
    print("figures_en/fig20_continuous.pdf/.svg generated")


if __name__ == "__main__":
    main()
```
