## Supplementary material for "Comparative safety and sedation-related outcomes of fospropofol disodium versus propofol for adult sedation outside general anaesthesia induction or maintenance (including ICU and procedural sedation): a systematic review, meta-analysis and trial sequential analysis": Attachments to reproduce calculated data in this review: publication_bias.json

```
{
  "egger": {
    "intercept": 0.4337879191539787,
    "p": 0.757628695585402
  },
  "harbord": {
    "intercept": 1.5484862694341228,
    "se": 1.2998152875560784,
    "t": 1.1913125536056721,
    "df": 8,
    "p": 0.2676732457595653
  }
}
```
