## Supplementary material for "Comparative safety and sedation-related outcomes of fospropofol disodium versus propofol for adult sedation outside general anaesthesia induction or maintenance (including ICU and procedural sedation): a systematic review, meta-analysis and trial sequential analysis": Attachments to reproduce calculated data in this review: results.json

```
{
  "hypotension": {
    "effect": "OR",
    "k": 10,
    "est": 0.5071540806839735,
    "lo": 0.27774827886160214,
    "hi": 0.92603728314215,
    "I2": 50.95552417503219,
    "tau2": 0.43557043107251475,
    "Q": 18.350690569351002,
    "mu": -0.6789404148867293,
    "se": 0.307193689955496,
    "weights": [
      14.347785183426003,
      13.228877843622374,
      13.321509909395504,
      7.9737213298518235,
      4.710422180833617,
      9.021213243775273,
      5.802649924841695,
      7.114866875870423,
      8.439755497981771,
      16.0391980104015
    ],
    "peto_est": 0.4642135079396724,
    "peto_lo": 0.3292854912857826,
    "peto_hi": 0.6544296261344588,
    "rd": -0.07202417398309297,
    "rd_lo": -0.12341226336717948,
    "rd_hi": -0.020636084599006455,
    "cn": "Hypotension"
  },
  "injection_pain": {
    "effect": "OR",
    "k": 8,
    "est": 0.08541569053087641,
    "lo": 0.034143053453773026,
    "hi": 0.21368446728832957,
    "I2": 65.22899758079704,
    "tau2": 0.9861785172698135,
    "Q": 20.131717560532895,
    "mu": -2.460225465194131,
    "se": 0.46784217410012285,
    "weights": [
      7.1442401967927545,
      7.00895475091967,
      6.928066134541612,
      19.189204900027267,
      14.870013637737209,
      16.129632006641963,
      17.209605373050383,
      11.520283000289147
    ],
    "peto_est": 0.12398002264986946,
    "peto_lo": 0.0887858919025491,
    "peto_hi": 0.17312487025678946,
    "rd": -0.2687568261468095,
    "rd_lo": -0.3701637898250444,
    "rd_hi": -0.16734986246857464,
    "cn": "Injection pain"
  },
  "bradycardia": {
    "effect": "OR",
    "k": 9,
    "est": 0.4496510196326789,
    "lo": 0.17086122539345758,
    "hi": 1.1833348320610233,
    "I2": 44.15497715921617,
    "tau2": 0.8949217480665794,
    "Q": 14.325358990018302,
    "mu": -0.7992835090100863,
    "se": 0.49368371957088836,
    "weights": [
      10.054105257053667,
      7.247647178519487,
      9.886891281693911,
      9.859573848172415,
      16.369821593516377,
      11.782855035929417,
      8.229489748031044,
      6.748362761295377,
      19.821253295788303
    ],
    "peto_est": 0.41449046257388866,
    "peto_lo": 0.2391101450438258,
    "peto_hi": 0.718507127889647,
    "rd": -0.037739292100524624,
    "rd_lo": -0.08342938038175499,
    "rd_hi": 0.007950796180705731,
    "cn": "Bradycardia"
  },
  "respiratory_depression": {
    "effect": "OR",
    "k": 5,
    "est": 0.1875350552158297,
    "lo": 0.10971891123015508,
    "hi": 0.3205408852538665,
    "I2": 0.0,
    "tau2": 0.0,
    "Q": 0.3737100074018654,
    "mu": -1.6737894898956378,
    "se": 0.27349186032295036,
    "weights": [
      11.33902783719619,
      25.855396411049934,
      3.0604947958153277,
      50.293728805598235,
      9.4513521503403
    ],
    "peto_est": 0.2217440918527179,
    "peto_lo": 0.1419445448271039,
    "peto_hi": 0.34640600194589255,
    "rd": -0.12351663072987408,
    "rd_lo": -0.18308966266716004,
    "rd_hi": -0.06394359879258814,
    "cn": "Respiratory depression/hypoxaemia"
  },
  "hypertriglyceridemia": {
    "effect": "OR",
    "k": 4,
    "est": 0.29195254711982693,
    "lo": 0.1305950404017498,
    "hi": 0.6526763153297567,
    "I2": 0.0,
    "tau2": 0.0,
    "Q": 0.15156863279598207,
    "mu": -1.2311639997836203,
    "se": 0.41045410130692744,
    "weights": [
      12.362677583808713,
      48.963205888186806,
      31.841315593859044,
      6.832800934145439
    ],
    "peto_est": 0.3076991520831613,
    "peto_lo": 0.14830467127791658,
    "peto_hi": 0.6384071882353083,
    "rd": -0.08290464747699182,
    "rd_lo": -0.16371644702528332,
    "rd_hi": -0.0020928479287003338,
    "cn": "Hypertriglyceridaemia"
  },
  "paresthesia": {
    "effect": "OR",
    "k": 4,
    "est": 32.55907436978965,
    "lo": 12.887388691286287,
    "hi": 82.25819436440744,
    "I2": 0.0,
    "tau2": 0.0,
    "Q": 0.6315995142045776,
    "mu": 3.48305611228398,
    "se": 0.4728606632294887,
    "weights": [
      10.579735310581938,
      57.321379942895724,
      21.42731543705979,
      10.67156930946257
    ],
    "peto_est": 8.705887602949995,
    "peto_lo": 5.77331863638063,
    "peto_hi": 13.128060952255652,
    "rd": 0.28488249326259263,
    "rd_lo": 0.11227748698055257,
    "rd_hi": 0.4574874995446327,
    "cn": "Pruritus/paraesthesia"
  },
  "extubation": {
    "effect": "OR",
    "k": 2,
    "est": 1.0759625705032982,
    "lo": 0.5065321922829661,
    "hi": 2.285531839361035,
    "I2": 0.0,
    "tau2": 0.0,
    "Q": 0.3314311279221672,
    "mu": 0.07321567535694963,
    "se": 0.38437911957253224,
    "weights": [
      50.33282360349014,
      49.66717639650985
    ],
    "peto_est": 1.075007778304414,
    "peto_lo": 0.5101086732554179,
    "peto_hi": 2.265481423869748,
    "rd": 0.017464377332260986,
    "rd_lo": -0.14981581519517295,
    "rd_hi": 0.1847445698596949,
    "cn": "Successful extubation"
  }
}
```
