## Supplementary material for "Comparative safety and sedation-related outcomes of fospropofol disodium versus propofol for adult sedation outside general anaesthesia induction or maintenance (including ICU and procedural sedation): a systematic review, meta-analysis and trial sequential analysis": Attachments to reproduce calculated data in this review: sensitivity_loo.json

```
[
  [
    "Feng 2026",
    0.520780349616799,
    0.2562898951784237,
    1.0582242126954833
  ],
  [
    "Gao 2025",
    0.45771050479529557,
    0.2377271424070185,
    0.881257832314646
  ],
  [
    "Gao 2024",
    0.4358784857651483,
    0.23660158218973376,
    0.8029957052466504
  ],
  [
    "Candiotti 2011",
    0.45342975985284745,
    0.2465325448571115,
    0.833961079010377
  ],
  [
    "Xiong 2026",
    0.47314767555875886,
    0.25560480535615915,
    0.8758392573047222
  ],
  [
    "Bai 2025",
    0.5818992435919872,
    0.3202366439604852,
    1.0573640964545843
  ],
  [
    "Zhang 2025",
    0.5527565277110943,
    0.29846151416955446,
    1.0237158374585282
  ],
  [
    "Tang 2026",
    0.48846944333943676,
    0.25564842100853674,
    0.9333223969663075
  ],
  [
    "Xu 2025",
    0.5506862054809726,
    0.2900746665325125,
    1.0454387504158078
  ],
  [
    "Liu 2026",
    0.5818846443271334,
    0.30510321301315274,
    1.109754748105908
  ]
]
```
