## Supplementary material for "Comparative safety and sedation-related outcomes of fospropofol disodium versus propofol for adult sedation outside general anaesthesia induction or maintenance (including ICU and procedural sedation): a systematic review, meta-analysis and trial sequential analysis": Attachments to reproduce calculated data in this review: source_of_truth_audit.json

```
[
  {
    "outcome_key": "hypotension",
    "outcome_cn": "Hypotension",
    "method": "DL",
    "study": "Feng 2026",
    "setting": "ICU",
    "fp_event": 8,
    "fp_total": 70,
    "pp_event": 16,
    "pp_total": 70,
    "zero_cell": "no",
    "continuity_correction": "no",
    "log_or": "-0.8312975190",
    "se_log_or": "0.4713253131",
    "variance_log_or": "0.2221475508",
    "individual_or": "0.43548387",
    "individual_lo": "0.17289079",
    "individual_hi": "1.09691325",
    "pooled_or": "0.50715408",
    "pooled_lo": "0.27774828",
    "pooled_hi": "0.92603728",
    "tau2": "0.4355704311",
    "i2": "50.955524",
    "q": "18.3506905694",
    "k": 10
  },
  {
    "outcome_key": "hypotension",
    "outcome_cn": "Hypotension",
    "method": "DL",
    "study": "Gao 2025",
    "setting": "ICU",
    "fp_event": 18,
    "fp_total": 30,
    "pp_event": 18,
    "pp_total": 30,
    "zero_cell": "no",
    "continuity_correction": "no",
    "log_or": "0.0000000000",
    "se_log_or": "0.5270462767",
    "variance_log_or": "0.2777777778",
    "individual_or": "1.00000000",
    "individual_lo": "0.35593374",
    "individual_hi": "2.80951172",
    "pooled_or": "0.50715408",
    "pooled_lo": "0.27774828",
    "pooled_hi": "0.92603728",
    "tau2": "0.4355704311",
    "i2": "50.955524",
    "q": "18.3506905694",
    "k": 10
  },
  {
    "outcome_key": "hypotension",
    "outcome_cn": "Hypotension",
    "method": "DL",
    "study": "Gao 2024",
    "setting": "ICU",
    "fp_event": 14,
    "fp_total": 30,
    "pp_event": 12,
    "pp_total": 30,
    "zero_cell": "no",
    "continuity_correction": "no",
    "log_or": "0.2719337155",
    "se_log_or": "0.5223193088",
    "variance_log_or": "0.2728174603",
    "individual_or": "1.31250000",
    "individual_lo": "0.47151134",
    "individual_hi": "3.65347789",
    "pooled_or": "0.50715408",
    "pooled_lo": "0.27774828",
    "pooled_hi": "0.92603728",
    "tau2": "0.4355704311",
    "i2": "50.955524",
    "q": "18.3506905694",
    "k": 10
  },
  {
    "outcome_key": "hypotension",
    "outcome_cn": "Hypotension",
    "method": "DL",
    "study": "Candiotti 2011",
    "setting": "ICU",
    "fp_event": 6,
    "fp_total": 38,
    "pp_event": 2,
    "pp_total": 22,
    "zero_cell": "no",
    "continuity_correction": "no",
    "log_or": "0.6286086594",
    "se_log_or": "0.8648217543",
    "variance_log_or": "0.7479166667",
    "individual_or": "1.87500000",
    "individual_lo": "0.34423112",
    "individual_hi": "10.21297834",
    "pooled_or": "0.50715408",
    "pooled_lo": "0.27774828",
    "pooled_hi": "0.92603728",
    "tau2": "0.4355704311",
    "i2": "50.955524",
    "q": "18.3506905694",
    "k": 10
  },
  {
    "outcome_key": "hypotension",
    "outcome_cn": "Hypotension",
    "method": "DL",
    "study": "Xiong 2026",
    "setting": "ICU",
    "fp_event": 2,
    "fp_total": 31,
    "pp_event": 1,
    "pp_total": 31,
    "zero_cell": "no",
    "continuity_correction": "no",
    "log_or": "0.7270487322",
    "se_log_or": "1.2521246312",
    "variance_log_or": "1.5678160920",
    "individual_or": "2.06896552",
    "individual_lo": "0.17779652",
    "individual_hi": "24.07594019",
    "pooled_or": "0.50715408",
    "pooled_lo": "0.27774828",
    "pooled_hi": "0.92603728",
    "tau2": "0.4355704311",
    "i2": "50.955524",
    "q": "18.3506905694",
    "k": 10
  },
  {
    "outcome_key": "hypotension",
    "outcome_cn": "Hypotension",
    "method": "DL",
    "study": "Bai 2025",
    "setting": "GI endoscopy",
    "fp_event": 2,
    "fp_total": 70,
    "pp_event": 13,
    "pp_total": 66,
    "zero_cell": "no",
    "continuity_correction": "no",
    "log_or": "-2.1210179685",
    "se_log_or": "0.7813430001",
    "variance_log_or": "0.6104968838",
    "individual_or": "0.11990950",
    "individual_lo": "0.02592752",
    "individual_hi": "0.55455700",
    "pooled_or": "0.50715408",
    "pooled_lo": "0.27774828",
    "pooled_hi": "0.92603728",
    "tau2": "0.4355704311",
    "i2": "50.955524",
    "q": "18.3506905694",
    "k": 10
  },
  {
    "outcome_key": "hypotension",
    "outcome_cn": "Hypotension",
    "method": "DL",
    "study": "Zhang 2025",
    "setting": "Hysteroscopy",
    "fp_event": 1,
    "fp_total": 46,
    "pp_event": 7,
    "pp_total": 46,
    "zero_cell": "no",
    "continuity_correction": "no",
    "log_or": "-2.0890109927",
    "se_log_or": "1.0912013521",
    "variance_log_or": "1.1907203907",
    "individual_or": "0.12380952",
    "individual_lo": "0.01458494",
    "individual_hi": "1.05100165",
    "pooled_or": "0.50715408",
    "pooled_lo": "0.27774828",
    "pooled_hi": "0.92603728",
    "tau2": "0.4355704311",
    "i2": "50.955524",
    "q": "18.3506905694",
    "k": 10
  },
  {
    "outcome_key": "hypotension",
    "outcome_cn": "Hypotension",
    "method": "DL",
    "study": "Tang 2026",
    "setting": "Hysteroscopy",
    "fp_event": 3,
    "fp_total": 52,
    "pp_event": 2,
    "pp_total": 29,
    "zero_cell": "no",
    "continuity_correction": "no",
    "log_or": "-0.1905183240",
    "se_log_or": "0.9438106450",
    "variance_log_or": "0.8907785336",
    "individual_or": "0.82653061",
    "individual_lo": "0.12997838",
    "individual_hi": "5.25589624",
    "pooled_or": "0.50715408",
    "pooled_lo": "0.27774828",
    "pooled_hi": "0.92603728",
    "tau2": "0.4355704311",
    "i2": "50.955524",
    "q": "18.3506905694",
    "k": 10
  },
  {
    "outcome_key": "hypotension",
    "outcome_cn": "Hypotension",
    "method": "DL",
    "study": "Xu 2025",
    "setting": "Gastroscopy",
    "fp_event": 2,
    "fp_total": 40,
    "pp_event": 8,
    "pp_total": 40,
    "zero_cell": "no",
    "continuity_correction": "no",
    "log_or": "-1.5581446180",
    "se_log_or": "0.8261753987",
    "variance_log_or": "0.6825657895",
    "individual_or": "0.21052632",
    "individual_lo": "0.04169190",
    "individual_hi": "1.06306810",
    "pooled_or": "0.50715408",
    "pooled_lo": "0.27774828",
    "pooled_hi": "0.92603728",
    "tau2": "0.4355704311",
    "i2": "50.955524",
    "q": "18.3506905694",
    "k": 10
  },
  {
    "outcome_key": "hypotension",
    "outcome_cn": "Hypotension",
    "method": "DL",
    "study": "Liu 2026",
    "setting": "GI endoscopy",
    "fp_event": 9,
    "fp_total": 213,
    "pp_event": 32,
    "pp_total": 213,
    "zero_cell": "no",
    "continuity_correction": "no",
    "log_or": "-1.3881342880",
    "se_log_or": "0.3908809714",
    "variance_log_or": "0.1527879338",
    "individual_or": "0.24954044",
    "individual_lo": "0.11598888",
    "individual_hi": "0.53686555",
    "pooled_or": "0.50715408",
    "pooled_lo": "0.27774828",
    "pooled_hi": "0.92603728",
    "tau2": "0.4355704311",
    "i2": "50.955524",
    "q": "18.3506905694",
    "k": 10
  },
  {
    "outcome_key": "injection_pain",
    "outcome_cn": "Injection pain",
    "method": "DL",
    "study": "Bai 2025",
    "setting": "GI endoscopy",
    "fp_event": 0,
    "fp_total": 70,
    "pp_event": 25,
    "pp_total": 66,
    "zero_cell": "yes",
    "continuity_correction": "yes",
    "log_or": "-4.4617449153",
    "se_log_or": "1.4413523056",
    "variance_log_or": "2.0774964690",
    "individual_or": "0.01154221",
    "individual_lo": "0.00068452",
    "individual_hi": "0.19462232",
    "pooled_or": "0.08541569",
    "pooled_lo": "0.03414305",
    "pooled_hi": "0.21368447",
    "tau2": "0.9861785173",
    "i2": "65.228998",
    "q": "20.1317175605",
    "k": 8
  },
  {
    "outcome_key": "injection_pain",
    "outcome_cn": "Injection pain",
    "method": "DL",
    "study": "Zhang 2025",
    "setting": "Hysteroscopy",
    "fp_event": 0,
    "fp_total": 46,
    "pp_event": 11,
    "pp_total": 46,
    "zero_cell": "yes",
    "continuity_correction": "yes",
    "log_or": "-3.4054138320",
    "se_log_or": "1.4617218997",
    "variance_log_or": "2.1366309122",
    "individual_or": "0.03319308",
    "individual_lo": "0.00189149",
    "individual_hi": "0.58249254",
    "pooled_or": "0.08541569",
    "pooled_lo": "0.03414305",
    "pooled_hi": "0.21368447",
    "tau2": "0.9861785173",
    "i2": "65.228998",
    "q": "20.1317175605",
    "k": 8
  },
  {
    "outcome_key": "injection_pain",
    "outcome_cn": "Injection pain",
    "method": "DL",
    "study": "Tang 2026",
    "setting": "Hysteroscopy",
    "fp_event": 0,
    "fp_total": 52,
    "pp_event": 9,
    "pp_total": 29,
    "zero_cell": "yes",
    "continuity_correction": "yes",
    "log_or": "-3.8848272626",
    "se_log_or": "1.4741408565",
    "variance_log_or": "2.1730912647",
    "individual_or": "0.02055138",
    "individual_lo": "0.00114295",
    "individual_hi": "0.36953450",
    "pooled_or": "0.08541569",
    "pooled_lo": "0.03414305",
    "pooled_hi": "0.21368447",
    "tau2": "0.9861785173",
    "i2": "65.228998",
    "q": "20.1317175605",
    "k": 8
  },
  {
    "outcome_key": "injection_pain",
    "outcome_cn": "Injection pain",
    "method": "DL",
    "study": "Zhan 2025",
    "setting": "Gastroscopy",
    "fp_event": 11,
    "fp_total": 90,
    "pp_event": 29,
    "pp_total": 90,
    "zero_cell": "no",
    "continuity_correction": "no",
    "log_or": "-1.2279745455",
    "se_log_or": "0.3929930279",
    "variance_log_or": "0.1544435200",
    "individual_or": "0.29288520",
    "individual_lo": "0.13557356",
    "individual_hi": "0.63273207",
    "pooled_or": "0.08541569",
    "pooled_lo": "0.03414305",
    "pooled_hi": "0.21368447",
    "tau2": "0.9861785173",
    "i2": "65.228998",
    "q": "20.1317175605",
    "k": 8
  },
  {
    "outcome_key": "injection_pain",
    "outcome_cn": "Injection pain",
    "method": "DL",
    "study": "Xu 2025",
    "setting": "Gastroscopy",
    "fp_event": 3,
    "fp_total": 40,
    "pp_event": 11,
    "pp_total": 40,
    "zero_cell": "no",
    "continuity_correction": "no",
    "log_or": "-1.5429050668",
    "se_log_or": "0.6969592598",
    "variance_log_or": "0.4857522099",
    "individual_or": "0.21375921",
    "individual_lo": "0.05453322",
    "individual_hi": "0.83789296",
    "pooled_or": "0.08541569",
    "pooled_lo": "0.03414305",
    "pooled_hi": "0.21368447",
    "tau2": "0.9861785173",
    "i2": "65.228998",
    "q": "20.1317175605",
    "k": 8
  },
  {
    "outcome_key": "injection_pain",
    "outcome_cn": "Injection pain",
    "method": "DL",
    "study": "Liu 2026",
    "setting": "GI endoscopy",
    "fp_event": 3,
    "fp_total": 213,
    "pp_event": 37,
    "pp_total": 213,
    "zero_cell": "no",
    "continuity_correction": "no",
    "log_or": "-2.6889291597",
    "se_log_or": "0.6089368467",
    "variance_log_or": "0.3708040833",
    "individual_or": "0.06795367",
    "individual_lo": "0.02060039",
    "individual_hi": "0.22415602",
    "pooled_or": "0.08541569",
    "pooled_lo": "0.03414305",
    "pooled_hi": "0.21368447",
    "tau2": "0.9861785173",
    "i2": "65.228998",
    "q": "20.1317175605",
    "k": 8
  },
  {
    "outcome_key": "injection_pain",
    "outcome_cn": "Injection pain",
    "method": "DL",
    "study": "Fan 2024",
    "setting": "Gastroscopy",
    "fp_event": 7,
    "fp_total": 126,
    "pp_event": 23,
    "pp_total": 34,
    "zero_cell": "no",
    "continuity_correction": "no",
    "log_or": "-3.5708122872",
    "se_log_or": "0.5344603409",
    "variance_log_or": "0.2856478560",
    "individual_or": "0.02813299",
    "individual_lo": "0.00986902",
    "individual_hi": "0.08019693",
    "pooled_or": "0.08541569",
    "pooled_lo": "0.03414305",
    "pooled_hi": "0.21368447",
    "tau2": "0.9861785173",
    "i2": "65.228998",
    "q": "20.1317175605",
    "k": 8
  },
  {
    "outcome_key": "injection_pain",
    "outcome_cn": "Injection pain",
    "method": "DL",
    "study": "Candiotti 2011",
    "setting": "ICU",
    "fp_event": 2,
    "fp_total": 38,
    "pp_event": 3,
    "pp_total": 22,
    "zero_cell": "no",
    "continuity_correction": "no",
    "log_or": "-1.0445450674",
    "se_log_or": "0.9558988911",
    "variance_log_or": "0.9137426901",
    "individual_or": "0.35185185",
    "individual_lo": "0.05403589",
    "individual_hi": "2.29106496",
    "pooled_or": "0.08541569",
    "pooled_lo": "0.03414305",
    "pooled_hi": "0.21368447",
    "tau2": "0.9861785173",
    "i2": "65.228998",
    "q": "20.1317175605",
    "k": 8
  },
  {
    "outcome_key": "bradycardia",
    "outcome_cn": "Bradycardia",
    "method": "DL",
    "study": "Feng 2026",
    "setting": "ICU",
    "fp_event": 1,
    "fp_total": 70,
    "pp_event": 2,
    "pp_total": 70,
    "zero_cell": "no",
    "continuity_correction": "no",
    "log_or": "-0.7077459800",
    "se_log_or": "1.2366077131",
    "variance_log_or": "1.5291986360",
    "individual_or": "0.49275362",
    "individual_lo": "0.04365240",
    "individual_hi": "5.56226354",
    "pooled_or": "0.44965102",
    "pooled_lo": "0.17086123",
    "pooled_hi": "1.18333483",
    "tau2": "0.8949217481",
    "i2": "44.154977",
    "q": "14.3253589900",
    "k": 9
  },
  {
    "outcome_key": "bradycardia",
    "outcome_cn": "Bradycardia",
    "method": "DL",
    "study": "Gao 2025",
    "setting": "ICU",
    "fp_event": 2,
    "fp_total": 30,
    "pp_event": 0,
    "pp_total": 30,
    "zero_cell": "yes",
    "continuity_correction": "yes",
    "log_or": "1.6772605088",
    "se_log_or": "1.5709470407",
    "variance_log_or": "2.4678746045",
    "individual_or": "5.35087719",
    "individual_lo": "0.24615455",
    "individual_hi": "116.31670757",
    "pooled_or": "0.44965102",
    "pooled_lo": "0.17086123",
    "pooled_hi": "1.18333483",
    "tau2": "0.8949217481",
    "i2": "44.154977",
    "q": "14.3253589900",
    "k": 9
  },
  {
    "outcome_key": "bradycardia",
    "outcome_cn": "Bradycardia",
    "method": "DL",
    "study": "Gao 2024",
    "setting": "ICU",
    "fp_event": 1,
    "fp_total": 30,
    "pp_event": 2,
    "pp_total": 30,
    "zero_cell": "no",
    "continuity_correction": "no",
    "log_or": "-0.7282385004",
    "se_log_or": "1.2530750354",
    "variance_log_or": "1.5701970443",
    "individual_or": "0.48275862",
    "individual_lo": "0.04140865",
    "individual_hi": "5.62819377",
    "pooled_or": "0.44965102",
    "pooled_lo": "0.17086123",
    "pooled_hi": "1.18333483",
    "tau2": "0.8949217481",
    "i2": "44.154977",
    "q": "14.3253589900",
    "k": 9
  },
  {
    "outcome_key": "bradycardia",
    "outcome_cn": "Bradycardia",
    "method": "DL",
    "study": "Candiotti 2011",
    "setting": "ICU",
    "fp_event": 1,
    "fp_total": 38,
    "pp_event": 2,
    "pp_total": 22,
    "zero_cell": "no",
    "continuity_correction": "no",
    "log_or": "-1.3083328197",
    "se_log_or": "1.2557973670",
    "variance_log_or": "1.5770270270",
    "individual_or": "0.27027027",
    "individual_lo": "0.02305908",
    "individual_hi": "3.16777681",
    "pooled_or": "0.44965102",
    "pooled_lo": "0.17086123",
    "pooled_hi": "1.18333483",
    "tau2": "0.8949217481",
    "i2": "44.154977",
    "q": "14.3253589900",
    "k": 9
  },
  {
    "outcome_key": "bradycardia",
    "outcome_cn": "Bradycardia",
    "method": "DL",
    "study": "Bai 2025",
    "setting": "GI endoscopy",
    "fp_event": 2,
    "fp_total": 70,
    "pp_event": 17,
    "pp_total": 66,
    "zero_cell": "no",
    "continuity_correction": "no",
    "log_or": "-2.4677535706",
    "se_log_or": "0.7706734555",
    "variance_log_or": "0.5939375750",
    "individual_or": "0.08477509",
    "individual_lo": "0.01871793",
    "individual_hi": "0.38395359",
    "pooled_or": "0.44965102",
    "pooled_lo": "0.17086123",
    "pooled_hi": "1.18333483",
    "tau2": "0.8949217481",
    "i2": "44.154977",
    "q": "14.3253589900",
    "k": 9
  },
  {
    "outcome_key": "bradycardia",
    "outcome_cn": "Bradycardia",
    "method": "DL",
    "study": "Zhang 2025",
    "setting": "Hysteroscopy",
    "fp_event": 1,
    "fp_total": 46,
    "pp_event": 8,
    "pp_total": 46,
    "zero_cell": "no",
    "continuity_correction": "no",
    "log_or": "-2.2485178717",
    "se_log_or": "1.0832995946",
    "variance_log_or": "1.1735380117",
    "individual_or": "0.10555556",
    "individual_lo": "0.01262868",
    "individual_hi": "0.88227572",
    "pooled_or": "0.44965102",
    "pooled_lo": "0.17086123",
    "pooled_hi": "1.18333483",
    "tau2": "0.8949217481",
    "i2": "44.154977",
    "q": "14.3253589900",
    "k": 9
  },
  {
    "outcome_key": "bradycardia",
    "outcome_cn": "Bradycardia",
    "method": "DL",
    "study": "Xiong 2026",
    "setting": "ICU",
    "fp_event": 1,
    "fp_total": 31,
    "pp_event": 1,
    "pp_total": 31,
    "zero_cell": "no",
    "continuity_correction": "no",
    "log_or": "0.0000000000",
    "se_log_or": "1.4375905769",
    "variance_log_or": "2.0666666667",
    "individual_or": "1.00000000",
    "individual_lo": "0.05974454",
    "individual_hi": "16.73793216",
    "pooled_or": "0.44965102",
    "pooled_lo": "0.17086123",
    "pooled_hi": "1.18333483",
    "tau2": "0.8949217481",
    "i2": "44.154977",
    "q": "14.3253589900",
    "k": 9
  },
  {
    "outcome_key": "bradycardia",
    "outcome_cn": "Bradycardia",
    "method": "DL",
    "study": "Xu 2025",
    "setting": "Gastroscopy",
    "fp_event": 0,
    "fp_total": 40,
    "pp_event": 1,
    "pp_total": 40,
    "zero_cell": "yes",
    "continuity_correction": "yes",
    "log_or": "-1.1236135909",
    "se_log_or": "1.6482337457",
    "variance_log_or": "2.7166744804",
    "individual_or": "0.32510288",
    "individual_lo": "0.01285334",
    "individual_hi": "8.22291320",
    "pooled_or": "0.44965102",
    "pooled_lo": "0.17086123",
    "pooled_hi": "1.18333483",
    "tau2": "0.8949217481",
    "i2": "44.154977",
    "q": "14.3253589900",
    "k": 9
  },
  {
    "outcome_key": "bradycardia",
    "outcome_cn": "Bradycardia",
    "method": "DL",
    "study": "Liu 2026",
    "setting": "GI endoscopy",
    "fp_event": 8,
    "fp_total": 213,
    "pp_event": 5,
    "pp_total": 213,
    "zero_cell": "no",
    "continuity_correction": "no",
    "log_or": "0.4845317298",
    "se_log_or": "0.5785203031",
    "variance_log_or": "0.3346857411",
    "individual_or": "1.62341463",
    "individual_lo": "0.52237578",
    "individual_hi": "5.04517088",
    "pooled_or": "0.44965102",
    "pooled_lo": "0.17086123",
    "pooled_hi": "1.18333483",
    "tau2": "0.8949217481",
    "i2": "44.154977",
    "q": "14.3253589900",
    "k": 9
  },
  {
    "outcome_key": "respiratory_depression",
    "outcome_cn": "Respiratory depression/hypoxaemia",
    "method": "DL",
    "study": "Xu 2025",
    "setting": "Gastroscopy",
    "fp_event": 2,
    "fp_total": 40,
    "pp_event": 10,
    "pp_total": 40,
    "zero_cell": "no",
    "continuity_correction": "no",
    "log_or": "-1.8458266905",
    "se_log_or": "0.8121878618",
    "variance_log_or": "0.6596491228",
    "individual_or": "0.15789474",
    "individual_lo": "0.03213804",
    "individual_hi": "0.77573952",
    "pooled_or": "0.18753506",
    "pooled_lo": "0.10971891",
    "pooled_hi": "0.32054089",
    "tau2": "0.0000000000",
    "i2": "0.000000",
    "q": "0.3737100074",
    "k": 5
  },
  {
    "outcome_key": "respiratory_depression",
    "outcome_cn": "Respiratory depression/hypoxaemia",
    "method": "DL",
    "study": "Bai 2025",
    "setting": "GI endoscopy",
    "fp_event": 5,
    "fp_total": 70,
    "pp_event": 19,
    "pp_total": 66,
    "zero_cell": "no",
    "continuity_correction": "no",
    "log_or": "-1.6592407349",
    "se_log_or": "0.5378594520",
    "variance_log_or": "0.2892927901",
    "individual_or": "0.19028340",
    "individual_lo": "0.06630796",
    "individual_hi": "0.54605465",
    "pooled_or": "0.18753506",
    "pooled_lo": "0.10971891",
    "pooled_hi": "0.32054089",
    "tau2": "0.0000000000",
    "i2": "0.000000",
    "q": "0.3737100074",
    "k": 5
  },
  {
    "outcome_key": "respiratory_depression",
    "outcome_cn": "Respiratory depression/hypoxaemia",
    "method": "DL",
    "study": "Zhang 2025",
    "setting": "Hysteroscopy",
    "fp_event": 0,
    "fp_total": 46,
    "pp_event": 2,
    "pp_total": 46,
    "zero_cell": "yes",
    "continuity_correction": "yes",
    "log_or": "-1.6534010359",
    "se_log_or": "1.5633225152",
    "variance_log_or": "2.4439772865",
    "individual_or": "0.19139785",
    "individual_lo": "0.00893738",
    "individual_hi": "4.09886905",
    "pooled_or": "0.18753506",
    "pooled_lo": "0.10971891",
    "pooled_hi": "0.32054089",
    "tau2": "0.0000000000",
    "i2": "0.000000",
    "q": "0.3737100074",
    "k": 5
  },
  {
    "outcome_key": "respiratory_depression",
    "outcome_cn": "Respiratory depression/hypoxaemia",
    "method": "DL",
    "study": "Liu 2026",
    "setting": "GI endoscopy",
    "fp_event": 9,
    "fp_total": 213,
    "pp_event": 37,
    "pp_total": 213,
    "zero_cell": "no",
    "continuity_correction": "no",
    "log_or": "-1.5613293341",
    "se_log_or": "0.3856448069",
    "variance_log_or": "0.1487219171",
    "individual_or": "0.20985692",
    "individual_lo": "0.09854981",
    "individual_hi": "0.44687985",
    "pooled_or": "0.18753506",
    "pooled_lo": "0.10971891",
    "pooled_hi": "0.32054089",
    "tau2": "0.0000000000",
    "i2": "0.000000",
    "q": "0.3737100074",
    "k": 5
  },
  {
    "outcome_key": "respiratory_depression",
    "outcome_cn": "Respiratory depression/hypoxaemia",
    "method": "DL",
    "study": "Fan 2024",
    "setting": "Gastroscopy",
    "fp_event": 2,
    "fp_total": 126,
    "pp_event": 4,
    "pp_total": 34,
    "zero_cell": "no",
    "continuity_correction": "no",
    "log_or": "-2.1122313645",
    "se_log_or": "0.8896054459",
    "variance_log_or": "0.7913978495",
    "individual_or": "0.12096774",
    "individual_lo": "0.02115544",
    "individual_hi": "0.69169879",
    "pooled_or": "0.18753506",
    "pooled_lo": "0.10971891",
    "pooled_hi": "0.32054089",
    "tau2": "0.0000000000",
    "i2": "0.000000",
    "q": "0.3737100074",
    "k": 5
  },
  {
    "outcome_key": "hypertriglyceridemia",
    "outcome_cn": "Hypertriglyceridaemia",
    "method": "DL",
    "study": "Feng 2026",
    "setting": "ICU",
    "fp_event": 1,
    "fp_total": 70,
    "pp_event": 3,
    "pp_total": 70,
    "zero_cell": "no",
    "continuity_correction": "no",
    "log_or": "-1.1280261739",
    "se_log_or": "1.1673694617",
    "variance_log_or": "1.3627514601",
    "individual_or": "0.32367150",
    "individual_lo": "0.03284124",
    "individual_hi": "3.18999060",
    "pooled_or": "0.29195255",
    "pooled_lo": "0.13059504",
    "pooled_hi": "0.65267632",
    "tau2": "0.0000000000",
    "i2": "0.000000",
    "q": "0.1515686328",
    "k": 4
  },
  {
    "outcome_key": "hypertriglyceridemia",
    "outcome_cn": "Hypertriglyceridaemia",
    "method": "DL",
    "study": "Gao 2025",
    "setting": "ICU",
    "fp_event": 6,
    "fp_total": 30,
    "pp_event": 13,
    "pp_total": 30,
    "zero_cell": "no",
    "continuity_correction": "no",
    "log_or": "-1.1180303745",
    "se_log_or": "0.5865832760",
    "variance_log_or": "0.3440799397",
    "individual_or": "0.32692308",
    "individual_lo": "0.10354659",
    "individual_hi": "1.03217977",
    "pooled_or": "0.29195255",
    "pooled_lo": "0.13059504",
    "pooled_hi": "0.65267632",
    "tau2": "0.0000000000",
    "i2": "0.000000",
    "q": "0.1515686328",
    "k": 4
  },
  {
    "outcome_key": "hypertriglyceridemia",
    "outcome_cn": "Hypertriglyceridaemia",
    "method": "DL",
    "study": "Gao 2024",
    "setting": "ICU",
    "fp_event": 3,
    "fp_total": 30,
    "pp_event": 9,
    "pp_total": 30,
    "zero_cell": "no",
    "continuity_correction": "no",
    "log_or": "-1.3499267169",
    "se_log_or": "0.7273929675",
    "variance_log_or": "0.5291005291",
    "individual_or": "0.25925926",
    "individual_lo": "0.06231102",
    "individual_hi": "1.07870743",
    "pooled_or": "0.29195255",
    "pooled_lo": "0.13059504",
    "pooled_hi": "0.65267632",
    "tau2": "0.0000000000",
    "i2": "0.000000",
    "q": "0.1515686328",
    "k": 4
  },
  {
    "outcome_key": "hypertriglyceridemia",
    "outcome_cn": "Hypertriglyceridaemia",
    "method": "DL",
    "study": "Xiong 2026",
    "setting": "ICU",
    "fp_event": 0,
    "fp_total": 31,
    "pp_event": 2,
    "pp_total": 31,
    "zero_cell": "yes",
    "continuity_correction": "yes",
    "log_or": "-1.6750351949",
    "se_log_or": "1.5702370321",
    "variance_log_or": "2.4656443368",
    "individual_or": "0.18730159",
    "individual_lo": "0.00862837",
    "individual_hi": "4.06587669",
    "pooled_or": "0.29195255",
    "pooled_lo": "0.13059504",
    "pooled_hi": "0.65267632",
    "tau2": "0.0000000000",
    "i2": "0.000000",
    "q": "0.1515686328",
    "k": 4
  },
  {
    "outcome_key": "paresthesia",
    "outcome_cn": "Pruritus/paraesthesia",
    "method": "DL",
    "study": "Tang 2026",
    "setting": "Hysteroscopy",
    "fp_event": 20,
    "fp_total": 52,
    "pp_event": 0,
    "pp_total": 29,
    "zero_cell": "yes",
    "continuity_correction": "yes",
    "log_or": "3.6167222407",
    "se_log_or": "1.4537702788",
    "variance_log_or": "2.1134480237",
    "individual_or": "37.21538462",
    "individual_lo": "2.15401274",
    "individual_hi": "642.97895046",
    "pooled_or": "32.55907437",
    "pooled_lo": "12.88738869",
    "pooled_hi": "82.25819436",
    "tau2": "0.0000000000",
    "i2": "0.000000",
    "q": "0.6315995142",
    "k": 4
  },
  {
    "outcome_key": "paresthesia",
    "outcome_cn": "Pruritus/paraesthesia",
    "method": "DL",
    "study": "Zhan 2025",
    "setting": "Gastroscopy",
    "fp_event": 51,
    "fp_total": 90,
    "pp_event": 3,
    "pp_total": 90,
    "zero_cell": "no",
    "continuity_correction": "no",
    "log_or": "3.6355598166",
    "se_log_or": "0.6245610098",
    "variance_log_or": "0.3900764550",
    "individual_or": "37.92307692",
    "individual_lo": "11.14978525",
    "individual_hi": "128.98542272",
    "pooled_or": "32.55907437",
    "pooled_lo": "12.88738869",
    "pooled_hi": "82.25819436",
    "tau2": "0.0000000000",
    "i2": "0.000000",
    "q": "0.6315995142",
    "k": 4
  },
  {
    "outcome_key": "paresthesia",
    "outcome_cn": "Pruritus/paraesthesia",
    "method": "DL",
    "study": "Liu 2026",
    "setting": "GI endoscopy",
    "fp_event": 30,
    "fp_total": 213,
    "pp_event": 1,
    "pp_total": 213,
    "zero_cell": "no",
    "continuity_correction": "no",
    "log_or": "3.5482975035",
    "se_log_or": "1.0215257194",
    "variance_log_or": "1.0435147953",
    "individual_or": "34.75409836",
    "individual_lo": "4.69316452",
    "individual_hi": "257.36309620",
    "pooled_or": "32.55907437",
    "pooled_lo": "12.88738869",
    "pooled_hi": "82.25819436",
    "tau2": "0.0000000000",
    "i2": "0.000000",
    "q": "0.6315995142",
    "k": 4
  },
  {
    "outcome_key": "paresthesia",
    "outcome_cn": "Pruritus/paraesthesia",
    "method": "DL",
    "study": "Fan 2024",
    "setting": "Gastroscopy",
    "fp_event": 17,
    "fp_total": 126,
    "pp_event": 0,
    "pp_total": 34,
    "zero_cell": "yes",
    "continuity_correction": "yes",
    "log_or": "2.4003828363",
    "se_log_or": "1.4475015663",
    "variance_log_or": "2.0952607845",
    "individual_or": "11.02739726",
    "individual_lo": "0.64615218",
    "individual_hi": "188.19636384",
    "pooled_or": "32.55907437",
    "pooled_lo": "12.88738869",
    "pooled_hi": "82.25819436",
    "tau2": "0.0000000000",
    "i2": "0.000000",
    "q": "0.6315995142",
    "k": 4
  },
  {
    "outcome_key": "extubation",
    "outcome_cn": "Successful extubation",
    "method": "DL",
    "study": "Gao 2025",
    "setting": "ICU",
    "fp_event": 10,
    "fp_total": 30,
    "pp_event": 11,
    "pp_total": 30,
    "zero_cell": "no",
    "continuity_correction": "no",
    "log_or": "-0.1466034742",
    "se_log_or": "0.5417939367",
    "variance_log_or": "0.2935406699",
    "individual_or": "0.86363636",
    "individual_lo": "0.29863906",
    "individual_hi": "2.49755597",
    "pooled_or": "1.07596257",
    "pooled_lo": "0.50653219",
    "pooled_hi": "2.28553184",
    "tau2": "0.0000000000",
    "i2": "0.000000",
    "q": "0.3314311279",
    "k": 2
  },
  {
    "outcome_key": "extubation",
    "outcome_cn": "Successful extubation",
    "method": "DL",
    "study": "Xiong 2026",
    "setting": "ICU",
    "fp_event": 22,
    "fp_total": 31,
    "pp_event": 20,
    "pp_total": 31,
    "zero_cell": "no",
    "continuity_correction": "no",
    "log_or": "0.2959808753",
    "se_log_or": "0.5454124563",
    "variance_log_or": "0.2974747475",
    "individual_or": "1.34444444",
    "individual_lo": "0.46161340",
    "individual_hi": "3.91568111",
    "pooled_or": "1.07596257",
    "pooled_lo": "0.50653219",
    "pooled_hi": "2.28553184",
    "tau2": "0.0000000000",
    "i2": "0.000000",
    "q": "0.3314311279",
    "k": 2
  }
]
```
