## Supplementary material for "Comparative safety and sedation-related outcomes of fospropofol disodium versus propofol for adult sedation outside general anaesthesia induction or maintenance (including ICU and procedural sedation): a systematic review, meta-analysis and trial sequential analysis": Attachments to reproduce calculated data in this review: tsa.json

```
{
  "control_risk": 0.1923743500866551,
  "RIS": 1897.847132108554,
  "tau2": 0.43557043107251475,
  "D2": 0.5820187861627857,
  "RIS_adj": 4540.508207738933,
  "cum_N": [
    60,
    196,
    256,
    336,
    428,
    568,
    649,
    711,
    771,
    1197
  ],
  "info": [
    0.03161476969609167,
    0.10327491434056613,
    0.1348896840366578,
    0.17704271029811336,
    0.22551869049878726,
    0.2992864864563345,
    0.3419664255460583,
    0.37463502089868633,
    0.406249790594778,
    0.6307146554370289
  ],
  "info_adj": [
    0.013214379812756378,
    0.043166974055004165,
    0.05638135386776054,
    0.0740005269514357,
    0.09426257599766216,
    0.12509612889409372,
    0.1429355416413148,
    0.15659040078116307,
    0.16980478059391946,
    0.26362687726448975
  ],
  "Z": [
    0.7268649942202396,
    -0.5610368161252169,
    -0.6371518199526682,
    -1.1845550995626597,
    -1.6619648949740315,
    -2.124414334629061,
    -2.160733136788907,
    -1.955585839840521,
    -1.6438513971899564,
    -2.210137893734371
  ],
  "final_info": 0.6307146554370289,
  "final_info_adj": 0.26362687726448975,
  "final_Z": -2.210137893734371,
  "boundary": 3.8172732447529563
}
```
