## Supplementary material for "Comparative safety and sedation-related outcomes of fospropofol disodium versus propofol for adult sedation outside general anaesthesia induction or maintenance (including ICU and procedural sedation): a systematic review, meta-analysis and trial sequential analysis": Attachments to reproduce calculated data in this review: tsa_strat.json

```
{
  "assumptions": {
    "rrr": 0.25,
    "alpha": 0.05,
    "power": 0.8
  },
  "procedural": {
    "k": 5,
    "N": 815,
    "control_risk": 0.15736040609137056,
    "or": 0.2350676473098171,
    "lo": 0.13224530381009195,
    "hi": 0.41783562228510523,
    "z": -4.933546118633615,
    "I2": 0.0,
    "tau2": 0.0,
    "D2": 0.0,
    "RIS": 2406.2341001240957,
    "RIS_adj": 2406.2341001240957,
    "information": 0.338703536766422,
    "boundary": 3.367737440871282,
    "crosses": true
  },
  "icu": {
    "k": 5,
    "N": 382,
    "control_risk": 0.2677595628415301,
    "or": 0.9044664217703551,
    "lo": 0.528392589461564,
    "hi": 1.548203976410189,
    "z": -0.3661427543637457,
    "I2": 2.348650442634842,
    "tau2": 0.009444194340511757,
    "D2": 0.03238837743307654,
    "RIS": 1254.581569232068,
    "RIS_adj": 1296.57554743282,
    "information": 0.29462224608226517,
    "boundary": 3.610898850180647,
    "crosses": false
  },
  "pooled": {
    "k": 10,
    "N": 1197,
    "control_risk": 0.1923743500866551,
    "or": 0.5071540806839735,
    "lo": 0.27774827886160214,
    "hi": 0.92603728314215,
    "z": -2.210137893734371,
    "I2": 50.95552417503219,
    "tau2": 0.43557043107251475,
    "D2": 0.5820187861627857,
    "RIS": 1897.847132108554,
    "RIS_adj": 4540.508207738933,
    "information": 0.26362687726448975,
    "boundary": 3.8172732447529563,
    "crosses": false
  }
}
```
