## Supplementary material for "Comparative safety and sedation-related outcomes of fospropofol disodium versus propofol for adult sedation outside general anaesthesia induction or maintenance (including ICU and procedural sedation): a systematic review, meta-analysis and trial sequential analysis": Attachments to reproduce calculated data in this review: tsa_strat.py

```
#!/usr/bin/env python3
# -*- coding: utf-8 -*-
"""Trial sequential analysis: single (diversity-adjusted) and per-setting.

Implements the standard heterogeneity-adjusted TSA:
  1. required information size (RIS) from the anticipated control event
     proportion, relative risk reduction, two-sided alpha and power;
  2. diversity D^2 = 1 - V_FE/V_RE, and the adjusted RIS_adj = RIS/(1-D^2);
  3. O'Brien-Fleming monitoring boundary from the actual information fraction
     of RIS_adj, using the alpha-spending form z = z_{1-a/2}/sqrt(t).

Run for the pooled hypotension analysis and for each setting separately.
Writes data/tsa_strat.json.
"""

from __future__ import annotations

import json
import math
from pathlib import Path

import numpy as np
from scipy.stats import norm

import importlib.util

ROOT = Path(__file__).resolve().parents[1]

_spec = importlib.util.spec_from_file_location("ec", ROOT / "scripts" / "estimator_check.py")
ec = importlib.util.module_from_spec(_spec)
_spec.loader.exec_module(ec)

PROC = [(2, 70, 13, 66), (1, 46, 7, 46), (3, 52, 2, 29), (2, 40, 8, 40), (9, 213, 32, 213)]
ICU = [(8, 70, 16, 70), (18, 30, 18, 30), (14, 30, 12, 30), (6, 38, 2, 22), (2, 31, 1, 31)]


def ris(p1: float, rrr: float = 0.25, alpha: float = 0.05, power: float = 0.80) -> float:
    p2 = p1 * (1 - rrr)
    pbar = (p1 + p2) / 2
    za, zb = norm.ppf(1 - alpha / 2), norm.ppf(power)
    return ((za * math.sqrt(2 * pbar * (1 - pbar))
             + zb * math.sqrt(p1 * (1 - p1) + p2 * (1 - p2))) ** 2) / ((p1 - p2) ** 2)


def analyse(rows: list[tuple[int, int, int, int]]) -> dict:
    est = np.array([ec.study_effect(*r)[0] for r in rows])
    var = np.array([ec.study_effect(*r)[1] for r in rows])
    tau2, Q, _ = ec.dl_tau2(est, var)
    w = 1 / (var + tau2)
    mu = float((w * est).sum() / w.sum())
    se = math.sqrt(1 / float(w.sum()))
    V_FE = 1.0 / float((1 / var).sum())
    V_RE = 1.0 / float(w.sum())
    D2 = 1 - V_FE / V_RE
    p1 = sum(c for _, _, c, _ in rows) / sum(n2 for _, _, _, n2 in rows)
    RIS = 2 * ris(p1)
    RIS_adj = RIS / (1 - D2) if D2 < 1 else float("inf")
    N = sum(n1 + n2 for _, n1, _, n2 in rows)
    info = N / RIS_adj
    bnd = norm.ppf(0.975) / math.sqrt(info)
    I2 = max(0.0, (Q - (len(rows) - 1)) / Q * 100) if Q > 0 else 0.0
    return {
        "k": len(rows), "N": N, "control_risk": p1,
        "or": math.exp(mu), "lo": math.exp(mu - 1.96 * se), "hi": math.exp(mu + 1.96 * se),
        "z": mu / se, "I2": I2, "tau2": tau2, "D2": D2,
        "RIS": RIS, "RIS_adj": RIS_adj, "information": info, "boundary": bnd,
        "crosses": bool(abs(mu / se) > bnd),
    }


def main() -> None:
    out = {
        "assumptions": {"rrr": 0.25, "alpha": 0.05, "power": 0.80},
        "procedural": analyse(PROC),
        "icu": analyse(ICU),
        "pooled": analyse(PROC + ICU),
    }
    (ROOT / "data" / "tsa_strat.json").write_text(
        json.dumps(out, ensure_ascii=False, indent=2), encoding="utf-8")
    for key in ["procedural", "icu", "pooled"]:
        d = out[key]
        print(f"{key:11s} k={d['k']} N={d['N']:4d} OR={d['or']:.2f} ({d['lo']:.2f}-{d['hi']:.2f}) "
              f"Z={d['z']:+.2f}  I²={d['I2']:.0f}%  D²={d['D2']:.2f} "
              f"adjusted RIS={d['RIS_adj']:.0f} information={d['information']:.1%} boundary={d['boundary']:.2f} "
              f"-> {'crossed' if d['crosses'] else 'not crossed'}")
    print("written data/tsa_strat.json")


if __name__ == "__main__":
    main()
```
