## Supplementary material for "Comparative safety and sedation-related outcomes of fospropofol disodium versus propofol for adult sedation outside general anaesthesia induction or maintenance (including ICU and procedural sedation): a systematic review, meta-analysis and trial sequential analysis": Attachments to reproduce calculated data in this review: zero_events.json

```
{
  "injection_pain": [
    [
      "Bai 2025",
      0,
      70,
      25,
      66,
      "Yes"
    ],
    [
      "Zhang 2025",
      0,
      46,
      11,
      46,
      "Yes"
    ],
    [
      "Tang 2026",
      0,
      52,
      9,
      29,
      "Yes"
    ],
    [
      "Zhan 2025",
      11,
      90,
      29,
      90,
      "No"
    ],
    [
      "Xu 2025",
      3,
      40,
      11,
      40,
      "No"
    ],
    [
      "Liu 2026",
      3,
      213,
      37,
      213,
      "No"
    ],
    [
      "Fan 2024",
      7,
      126,
      23,
      34,
      "No"
    ],
    [
      "Candiotti 2011",
      2,
      38,
      3,
      22,
      "No"
    ]
  ],
  "respiratory_depression": [
    [
      "Xu 2025",
      2,
      40,
      10,
      40,
      "No"
    ],
    [
      "Bai 2025",
      5,
      70,
      19,
      66,
      "No"
    ],
    [
      "Zhang 2025",
      0,
      46,
      2,
      46,
      "Yes"
    ],
    [
      "Liu 2026",
      9,
      213,
      37,
      213,
      "No"
    ],
    [
      "Fan 2024",
      2,
      126,
      4,
      34,
      "No"
    ]
  ],
  "paresthesia": [
    [
      "Tang 2026",
      20,
      52,
      0,
      29,
      "Yes"
    ],
    [
      "Zhan 2025",
      51,
      90,
      3,
      90,
      "No"
    ],
    [
      "Liu 2026",
      30,
      213,
      1,
      213,
      "No"
    ],
    [
      "Fan 2024",
      17,
      126,
      0,
      34,
      "Yes"
    ]
  ]
}
```
